# Integrated genomic meta-analysis identifies cell-type-specific signatures and targets in early Alzheimer’s disease

**DOI:** 10.64898/2026.09.21.26362150

**Authors:** Moritz Steinruecke, J Kenneth Baillie, Zoeb Jiwaji

**Affiliations:** University of Cambridge School of Clinical Medicine, Cambridge, UK; Baillie Gifford Pandemic Science Hub, Centre for Inflammation Research, The Queen’s Medical Research Institute, The University of Edinburgh, Edinburgh, UK; Roslin Institute, The University of Edinburgh, Easter Bush, Edinburgh, UK; MRC Human Genetics Unit, Institute of Genetics and Cancer, The University of Edinburgh, Western General Hospital, Edinburgh, UK; Intensive Care Unit, Royal Infirmary of Edinburgh, Edinburgh, UK; UK Dementia Research Institute at the University of Edinburgh, Edinburgh, UK; Institute for Neuroscience and Cardiovascular Research, The University of Edinburgh, Edinburgh, UK

## Abstract

Cellular mechanisms in early Alzheimer’s disease (AD) remain poorly understood despite generation of extensive observational multiomic data. Weighted integration across diverse datasets can prioritise convergent mechanisms and targets. We conducted a systematic review to identify datasets profiling cell-type-specific changes in early AD. We integrated multiomic findings using Meta-Analysis by Information Content (MAIC), a computational method which combines genomic data from diverse experimental sources. Electron transport chain dysfunction in mitochondria emerged as a shared pathway in neurons, microglia, and astrocytes, and Wnt signalling was a prominent astrocyte-specific signature. Pathological neuro-glial signalling mechanisms included APP-CD74, APOE-SORL1, and WNT-FZD/LRP6. Integration with pharmacological data identified therapeutics already under investigation in AD, such as guanfacine, and candidates not previously prioritised, such as eltrombopag and encorafenib. We present a systematic analysis of cell-type-specific changes in early AD to prioritise pathways for investigation and therapeutics for repurposing.

## Supplementary material for "Integrated genomic meta-analysis identifies cell-type-specific signatures and targets in early Alzheimer’s disease": Astrocytes gene lists.txt

```
HUMAN_ASTROCYTES_TRANSCRIPTOMICS	SERRANO-POZO_2024	RANKED		ZNF44	PCLO	CCDC200	FAM118A	STK32A	GPT2	DOCK7	APPL2	DOCK4	TAB2	LPIN1	WIPF1	CA12	EXT1	AP3B1	TMEM164	FUT8	ZNF462	FIGN	ANTXR1	NCEH1	USP3	PSD3	MED12L	PPP5C	PLPP3	ELOVL6	AP3B2	PPP2R2B	ACSL3	DPY19L3	RGS6	ABCC9	ZFP36L2	DEPP1	NTRK3	ANOS1	DHRSX	SEPTIN11	HIF1A	TGFBR3	ID2	NRP1	CDH11	ACTR3B	ZNF441	EPHA4	PLCL1	NIBAN1	SPRED2	LDLRAD3	ALDH7A1	LRRC3B	RELL1	CREB5	BRINP2	AKAP6	GPR158	HGF	TGFB2	STXBP6	TMC1	HMGN3	LMO2	ALK	PLEKHH2	INPP5F	GPCPD1	MAOB	PDE4D	GFRA1	TRIM9	PLA2G4C	SGMS2	KREMEN1	DNAJA4	BTBD9	GPC4	SYTL2	CADPS	FGF2	MSRA	SRRM1	GALNT16	DNAH7	PRTG	PRAG1	ATP1B2	WWTR1	SPRED1	CD81	RIN2	SDS	NUDT3	ZNF708	NRIP1	TNC	ANGPTL4	NRP2	RASGEF1B	STK40	RFTN1	ATP13A3	FAM189A2	DST	SIPA1L2	ARHGAP29	SLF2	ST6GALNAC3	MFAP3L	TSC22D2	PDE4B	IGF1R	ENDOD1	EMP1	PKIG	B4GALT5	F3	C4ORF19	SGCD	OSBPL6	MYH9	PRELID2	PRICKLE2	SLC8A1	ST6GAL1	ZNF532	IL1R1	KCND3	ZFP36	PMP2	SCARA3	PLSCR1	APOL6	CCSER1	GPC6	MAST4	MYO1E	GALNT2	SLC6A1	TMTC2	VCL	CLIC4	GRIK2	CACHD1	PPP1R3C	CALN1	KALRN	GLI2	CLIP1	ELOVL5	SEZ6L	LRFN5	BRINP1	SRPX2	LGALS3	MT2A	S100A1	SLC39A14	LIMS1	EVA1C	P3H2	NDRG1	ZNF804B	RBM25	TRIO	DENND4A	FOXG1	CRISPLD1	GNA14	UGCG	CCND2	MSI2	SRP14	KAZN	LEPR	CP	MAN2A1	DPP6	SCML1	RPLP1	NRCAM	SGIP1	UGP2	MAP3K14	HIVEP2	MATN2	LAMA4	RPS27	SOCS3	ABI1	MCF2L2	RTN4	CCBE1	SAT1	MEIKIN	UBASH3B	ITPKC	RCAN1	UNC5C	TRMT9B	IL6R	BCL6	LRRC7	AKAP13	FGF14	CRIM1	PFKFB3	YBX3	NAMPT	MAPRE2	CNN3	TPST1	RPS25	AHCYL1	CMIP	PDE10A	HELB	SLC44A3	CHI3L1	ELL2	FRMD4A	IFI16	LDLR	PCED1B	TENM4	MGST1	PKNOX2	ARHGEF3	SULF1	NFIL3	CDC14B	FTL	SERPINE2	AKAP12	FGF1	MAN1C1	MACF1	OSMR	PTPRE	EGLN3	SERPINA3	VEGFA	SAMD4A	CPNE8	ANO6	APC	HOPX	TENM2	ACTN1	GARNL3	ETV6	SPOCK1	TMTC1	ZFYVE28	TCAF2	MASP1	NEK6	BMPR1B	MFHAS1	UNC5D	MAP4K4	PROS1	COLEC12	PHACTR1																																																																																																																																																																																																																																																																																																																																																																																																																																																																																																																																																																																																																																																																																																																																																																																																																																																																																																																																																																																																																																																																																																																																																																																																																																																																																																																																																																																																																																																																																																																																																																																																																																																																																																																																																																																																																																																																																																																																																																																																																																																																																																																																																																																																																																																																																																																																																																																																																																																																																																																																																																																																																																																																																																																																																																																																																																																																																																																																																																																																																																																																																																																																																																																																																																																																																																																																																																																																																																																																																																																																																																																																																																																																																																																																																																																																																																																																																																																																																																																																																																																																																																																																																																																																																																																																																																																																																																																																																																																																																																																																																																																																																																																																																																																																																																																																																																																																																																																																																																																																																																																																																																																																																																																																																																																																																																																																																																																																																																																																																																																																																																																																																																																																																																																																																																																																																																																																																																																																																																																																																																																																																																																																																																																																																																																																																																																																																																																																																																																																																																																																																																																																																																																																																																																																																																																																																																																																																																																																																																																																																																																																																																																																																																																																																																																																																																																																																																																																																																																																																																																																																																																																																																																																																																																																																																																																																																																																																																																																																																																																																																																																																																																																																																																																																																																																																																																																																																																																																																																																																																																																																																																																																																																																																																																																																																																																																																																																																																																																																																																																																																																																																																																																																																																																																																																																																																																																																																																																																																																																																																																																																																																																																																																																																																																																																																																																																																																																																																																																																																																																																																																																																																																																																																																																																																																																																																																																																																																																																																																																																																																																																																																																																																																																																																																																																																																																																																																																																																																																																																																																																																																																																																																																																																																																																																																																																																																																																																																																																																																																																																																																																																																																																																																																																																																																																																																																																																																																																																																																																																																																																																																																																																																																																																																																																																																																																																																																																																																																																																																																																																																																																																																																																																																																																																																																																																																																																																																																																																																																																																																																																																																																																																																																																																																																																																																																																																																																																																																																																																																																																																																																																																																																																																																																																																																																																																																																																																																																																																																																																																																																																																																																																																																																																																																																																																																																																																																																																																																																																																																																																																																																																																																																																																																																																																																																																																																																																																																																																																																																																																																																																																																																																																																																																																																																																																																																																																																																													
HUMAN_ASTROCYTES_TRANSCRIPTOMICS	LENG_2021	RANKED		HEPN1	ATP5J	AC016716.2	MT1G	RPS14	HSPA8	NIFK-AS1	IL17RB	NPTXR	WBSCR17	LINC00844	SCRG1	LSAMP-AS1	B2M	VEGFA	PTCHD2	PPP1R3C	ZNF302	ST8SIA1	AF131217.1	SYN2	RPL41	RNF13	UBB	MCPH1	RAD50	UBL5	DOCK7	RPS27A	ITPR1	SLC7A5	SSPN	RP11-39M21.1	DAPK3	ARFRP1	IER5L	ZC3H11A	ST13	KCNMB2-AS1	HNRNPH1	PPM1G	NTNG2	TSPYL1	LINC01515	DVL1	MED16	TOMM7	PITPNM2	WDR20	ADAP1	ANKRD36B	KIFC3	KANSL1L	TRIL	HSPB8	RPL21	PTPN9	HHIPL1	PDE5A	BAIAP2	GRIP1	ZNF658	PLXNA4	BCKDHB	MARCH6	CSPP1	WDR82	ZNF704	PAPPA2	EVL	RPL7A	CSTB	RP11-144F15.1	AC058791.1	BBOX1	TAGLN3	NAPRT	ATP1A3	SYT1	RP11-347C12.1	ST3GAL1	NPIPB11	LINC01088	PSAT1	SORCS2	TET3	UQCR10	MYRIP	GALNT9	COX7B	CTSF	LY6E	IGFN1	TBC1D19	FTH1	MIDN	VIM	ENTPD2	KNOP1	DGKZ	HSD17B4	PARVA	DDIT4	EMC2	COX7C	PCSK5	TSPYL2	MOXD1	OARD1	NAB2	HNRNPDL	RPS23	XPO5	DOC2A	SYP	ZNF316	FER	UBE2M	EEF1A1	TET1	MTPN	DPH6-AS1	ITM2C	CRB2	RUNX1	SLC25A17	AK3	CPE	RP5-921G16.1	AMER2	SAMD4A	ZNF521	TM7SF2	HSPA1A	RPS27L	DCHS2	PARP10	CMIP	SUMO3	HRAS	RAB11FIP3	NR2F2-AS1	HACD3	TXNIP	AC105402.4	GPR137B	CHD5	OSBPL1A	SARM1	POU3F2	ENO1	SLC25A29	CHST10	MAP4K3	ATP1A2	PPA2	SLC9A6	TET2	GABRG1	CH507-513H4.1	PHF1	NAPA	RPS19	NCDN	NIN	SYNPO	ASCC1	MAPK8IP2	CACNB1	PACSIN2	MT1E	GPSM2	PDE3B	MAP1LC3A	DMXL2	CA8	VSNL1	LACE1	KDM3A	KCNQ3	ARPP19	CD82	FBXW7	SH3GL1	TFEB	RPL19	ZNF90	CEBPZOS	MTRNR2L12	RP11-410L14.2	RRP1	PTPN14	COL21A1	CAMK2B	GABPB1-AS1	CSTF3	DBI	PHC1	MGST1	NCAPH2	PDXDC1	TBKBP1	KIF5C	GAB2	PLEKHG1	CLIP4	AKAP8L	UBE4A	BRWD1	DIXDC1	PITPNC1	P4HA1	STEAP1B	OMG	RP11-317N12.1	DIRC3	CAT	PHGDH	TMEM135	HSP90AA1	RHBDD3	ADGRB2	TMEM59L	GJB6	GALNT18	MARCKSL1	ATP5EP2	SAMD4B	RHBDD2	MEIS3	RUNDC3A	RPS27	TBC1D3P1-DHX40P1	UVRAG	CERS5	YAP1	IL3RA	EPHA5	PTPRO	SH3PXD2B	TMSB10	BACH2	LENG8	SYNGAP1	AK5	Z83001.1	SDC3	CRYAB	FAM135A	SENP7	INTS6	MALRD1	GNA14	ELMO2	CSRP1	AC159540.1	SAP30BP	HEPACAM	WDR41	RPL13A	GNL1	RPS13	ABCC9	RANBP3L	HNRNPL	RUFY1	OLFM1	ZC3H14	PNN	ZCCHC7	MEF2C-AS1	ZEB2	LAPTM4A	TMEM144	AC104088.1	ZFP36	CLDN10	PLEKHO1	RNF19A	LY6H	ZHX2	CTD-2034I4.1	ZNF783	PTGDS	PRKCB	ANAPC5	AES	CST3	APLP1	CLDN11	KATNAL2	SERPINI2	LRRC75B	SCNN1D	GOLGA1	TKT	COX7A2	MINK1	UBXN11	TPD52L2	NAIP	PTK2B	TMSB4X	TESK1	BBS9	SLC20A2	SNX21	STMN1	ANKRD36C	RAD51B	PPFIA3	NECAB1	OGFRL1	TMEM50B	STX5	ATP6V0E1	CAPS2	ATP11A	RBBP4	PHF14	RP5-857K21.4	BBS2	NADK2	RTN1	CTC-498M16.2	PTPRN	HES4	RPL7	NDUFAF6	BASP1	MARCH1	MYO5A	SPATS2L	NOTCH1	ASIC2	PITPNA	FOXN2	C1QTNF3-AMACR	OCIAD1	HSPA1B	PLOD2	ZXDC	SPNS1	ANKRD11	TMA7	IFT172	WDR11	ARHGAP32	RPS6KB2	SLC18B1	NUAK1	NECAB3	ADRBK1	TMEM161B-AS1	RP11-418J17.1	SON	MAP2K2	GOLM1	RAB11B	SERP1	KIAA1033	FEZ1	HOOK3	SP3	EPM2AIP1	SARAF	LMBRD1	ENC1	RIF1	GOLGA7B	RPS28	C1ORF56	LMBR1L	ST5	NEFL	PUM3	ROCK1	CTD-2215E18.1	ATN1	FAM213A	LMNA	HECTD1	TERF1	SEMA4B	RAPGEF3	PTAR1	TMEM41B	AHDC1	CADM4	BNIP3	PVRL3	VPS37B	TTC37	TRIM28	SLC39A12	RNF19B	ATP5E	ZNF407	CAMK2N1	ZIC2	KCNJ10	FAAH	IDH3G	CHI3L1	CPLX2	NACA	EEF1A2	TMEM63B	RBM28	FBXW5	ATP1B1	AQP4	MALAT1	ATP5L	KIF5A	SH3GLB2	PDSS2	RPL23A	DPY19L3	KNDC1	MTMR1	RPAP2	PCDH10	ALCAM	AP000304.12	WDR33	CHDH	USMG5	RGS20	EPRS	N4BP2L2	TRPM7	RBM6	ASAP3	UFL1	PDZRN3	PABPN1	DYRK1A	GGA2	SGCE	CABP1	LIMCH1	SCAP	CDC34	P2RY1	TRMT1	CCK	IZUMO4	RP11-348J24.2	OTUD5	GSTM5	CRIM1	SLAIN1	PPP1R1B	RP11-159G9.5	CACNA1E	RING1	ZNF780B	UBAP1	TMEM222	PDE7B	SRCIN1	CLIP1	DYNLL1	ZC3H13	CHL1	CORO6	FBXO2	RPS6	RIMKLB	HDLBP	SLC6A17	PTDSS2	DYNLL2	KLHL32	BMP2K	RP1-167F1.2	BOD1L1	ATP6V1B2	CALM3	NUTM2B-AS1	IDS	CEP112	AP3B2	LINC00662	NFATC4	EPHB6	ARFGAP2	NUMBL	MT2A	RGS11	BRINP3	PHKA1	SUMF1	YBX3	UBAP2L	SIK2	CALY	MMD2	UNC13A	CH507-528H12.1	PLCG2	SDCCAG8	MED12L	MAPRE2	NPTN	PCDH9-AS2	PAK1	SEPT8	GLI4	PPARGC1A	IQCK	PAG1	RPL27A	SREBF2	HMGN3	DENND1B	RPL11	SHFM1	ID3	EDC3	CHST3	ATAD3B	DLGAP4	NSMF	MAX	MMP28	LINC00882	PRKD1	PRKG1	LEPR	FAXDC2	WWP1	CPNE7	ASB6	ATE1	METTL7A	HLA-A	ABCD4	HPCA	KHSRP	TUBA1A	EPHB1	PON2	CALR	MKL1	AC074117.10	TPK1	RPS17	CASKIN1	COX6B1	GAREM1	ASCC3	CEP85L	CIT	PTPN4	BRSK1	RP11-404I7.2	SYNPR	RPS12	RBL2	MAN1B1	PTGES3	KLHDC2	TPPP	FAM227B	SRPX2	UBQLN4	CAPN2	C11ORF58	MEF2C	TGFBR3	MEGF10	MAP1A	ESYT2	WSB1	MFSD12	MCTP1	IQSEC2	PSD2	PUF60	LINC01322	KIAA0232	CRLF3	CREB1	LIFR	CDS1	RP11-776H12.1	SEC61A1	DPYSL2	SEPT11	CYP27A1	SGSM3	PREPL	PDGFC	PDLIM5	INPP4B	SNPH	AC009120.4	PCBP4	GCLC	CXXC5	LINC00276	PRPF19	CTIF	POMP	CMYA5	LDHB	RASD1	RP11-582J16.4	ADAM15	ITM2B	TTYH3	RAVER2	CNTNAP2	NEK9	CGNL1	LRBA	LINGO2	PRDX1	KDM6A	SUPT6H	RP11-608O21.1	LRCH4	GCC2	NUP98	GIPC1	LRRC37B	NR1D1	RPL3	EIF4A2	NISCH	CUL9	BRSK2	ATM	EXOSC10	UCHL1	HADHB	RSRC1	ITGA6	THSD4-AS1	LONP2	TBC1D15	IDH1	SV2B	LCORL	IFITM3	MTERF1	PRCP	MVD	RP11-627D16.1	ALDH1L1	PIK3CB	FAM214A	RASA2	ORC4	ABCB8	NDUFB4	ERBB2	CTB-113D17.1	PCLO	NACC2	KPNB1	VPS28	LIMK1	EPS8	RP11-96H19.1	PLD3	IPO13	ST3GAL3	ENTPD1-AS1	HSD17B14	FAM171A2	UACA	WDR13	KLF15	ZDHHC18	SLC2A1	KRIT1	SEMA4A	SOX5	YJEFN3	ARID4A	RPL37A	RPS16	PPP1R9B	NFIB	AGT	FAM228B	ZMAT1	LUZP1	ZNF83	KPNA3	PAMR1	PLXND1	SAT1	ACSL4	SHPRH	THY1	LARS	ACTG1	VWA8	GPRC5B	SMAD1	ZNF516	PRDX6	SLC29A4	DHRS3	TBCB	GPC1	ARHGAP42	C21ORF2	MIB2	PIK3C3	TNPO1	SLC35E3	C8ORF34	INO80D	E4F1	CMTR1	RSRC2	MSL1	CARD19	NR2C2	UBXN7	ENTPD6	USP7	HNRNPH3	COL5A3	LMO3	TUBB	PNKP	MEF2D	GABRR1	ADAMTSL3	PLPPR2	FAM214B	BNIP3L	RABL6	UQCC1	ARHGAP21	DCTN4	MYEF2	EIF5	HGS	DDX5	ITGA7	WRN	PCNXL2	DPP7	SSBP2	SRGAP1	SOX6	KIAA1109	VDAC3	TMOD3	ARF1	FBXL13	C19ORF43	RNF115	CLU	DNAJC3	NAP1L1	CTSH	KIF21B	ACAP3	ANKRD9	KMT5A	BHLHE40	EEF2K	MAN2C1	NKAIN4	PCSK1N	DGKG	UBA3	PAQR8	EMX2	IL11RA	GRIPAP1	TRIM9	H1FX	SPATA20	KCNIP4	ZFYVE28	FUT10	ARMC9	GPT	RP11-296O14.3	FAM182B	GAREM2	LYNX1	NEK6	RP11-37B2.1	SRRM3	GOLIM4	KAT6B	SWT1	PRPF38B	RSBN1L	GNAS	ATG2A	LINC00894	PLBD2	ZFPM2	OFD1	FLOT1	STOM	AEBP1	FSTL1	TF	SF3A2	TAB2	TNKS1BP1	B3GLCT	SDF4	ZNF207	RPL35A	SLC9A9	ROBO2	C14ORF2	KLHDC4	CCNL2	PCSK7	THUMPD3-AS1	RPS25	CARS	NOXA1	ISPD	MBOAT2	ADGRB1	SELENBP1	PGK1	EPB42	PIK3C2A	HELZ	SLC25A13	BRD4	FAM185A	KALRN	PIK3CA	FOXG1	CADPS	ECI1	HS3ST5	ITGB3BP	AGO2	OGT	RPL15	EID1	IFT122	MAP1B	KIF1A	SLC9A3R1	EIF4G3	NR2F1-AS1	ARHGAP5	TELO2	AFF1	TUBB2B	RNF111	PALM	FTL	ZNF292	CIR1	C6ORF1	SMG5	KLF16	IMMP2L	CFAP70	RP11-154D17.1	FYN	SRSF5	RUSC2	COQ9	PNMA3	MRPS5	COA1	MAPK11	RP11-263K19.4	DLG4	PLP1	SULT4A1	MFGE8	DDX3X	SNAP25	FAM133B	OSBPL6	GSPT1	FBXO42	FUT9	RPS15	PER1	PEAK1	ZDHHC21	DSCAM	URI1	FLYWCH1	CACNB2	C17ORF89	RBM25	PIEZO1	PFKL	ACP6	SDHA	ARFGAP1	NTNG1	CADM3	MYBPC1	TCF20	SLC25A18	GAS7	CCDC88A	STXBP3	C16ORF13	RCN2	PPP1R9A	NEK11	FAM13C	ADAMTS17	CKAP5	USO1	SUZ12	SHANK2	CLSTN3	MAP2K5	ANK2	AC004158.3	SSBP4	SEC14L1	ELMOD3	SNCB	WIF1	ZBTB7C	EIF2S3	EFCAB3	NBL1	AK4	INADL	TSSC4	BICC1	FGFR3	FBXL5	HECTD2	TAPT1-AS1	D2HGDH	HIBCH	PAPD7	PTPRK	ABCB1	FAM195B	CCS	CRTC3	TMEM47	ZBTB4	TUBA1B	SLC27A4	PRKAR1B	UPF3A	PNKD	TM9SF3	E2F3	SYNPO2	PRRT1	C5ORF45	CYBRD1	ZBTB20	RSRP1	VPS13C	SPP1	LGALS3BP	MAT2A	IRAK1BP1	ZSCAN5A	PAX6	PLEKHM2	RP11-774D14.1	TSPAN5	SPATA5	RP11-142A5.1	CKB	GPR75-ASB3	COL18A1	EML3	WNT7B	TPP1	SRP14	UMAD1	PAPOLA	LRFN4	FOS	ETV6	CIRBP	MAML3	TAOK2	CBR4	RPL32	MFHAS1	LRRC3B	RBM5	SESN1	EDF1	NPRL3	STX1A	BNC2	KIFC2	ANKIB1	STX1B	INPPL1	RPS20	JUNB	IFI16	RRBP1	ELL2	BCAT2	ARFGEF1	EHD2	MAPKAP1	PPM1B	CD59	TBL3	PHYHIPL	AP000487.6	RGS9	NCEH1	SPPL2B	YWHAG	STXBP1	RASGEF1B	SOX2	MRVI1	MPHOSPH9	MTHFD2L	AKT2	PIR	SRP9	ATP6V0A1	ORC5	DAZAP2	PRRC2B	ATP13A1	RFNG	GATS	SNHG9	RP11-197K3.1	C10ORF54	LINC01609	SESN3	ATP6V0D1	EFEMP1	MORF4L2	ZCWPW2	TRAF3IP2	KCNQ2	EFEMP2	CLTB	CD99	DMD	RAP1GDS1	EIF4A1	USP33	LRP4	AQP4-AS1	MEIS1	KBTBD12	HMGCR	PLPP1	WDR49	ERBB4	MT1M	NKTR	DNM1	EIF5B	ASXL2	LRRTM4	METTL16	CPSF3L	IRS2	ADARB2	ITPKC	UBA6-AS1	OSGEP	SLC25A26	TECPR2	NBPF19	NIM1K	PPP2CB	PSMC3	RPL23	DENND5B	NSF	TBC1D5	LINC00609	DDX56	CCAR1	TNS1	CD81	PRKAR2A	HDAC5	C16ORF45	CLSTN1	NCAM2	ULK2	ADGRB3	TMEM59	RPS29	NDRG4	RP11-444D3.1	ZER1	ALOX12-AS1	UTRN	NRSN2	LAMA1	UBAP2	PI4KB	PTEN	BCAN	UBE2I	ZHX3	S100A1	THADA	SMPD4	ZNF462	RPLP1	CLASRP	RPS4X	NRXN2	INTU	OPHN1	GRAMD1B	ATG9A	TTC38	KCTD1	STIM2	ANAPC16	CEP95	ATP5G2	ALDH7A1	GIT1	RORB	BRF1	RAB18	ADIRF	UBR3	MYEOV2	FAM174B	XPO1	PRRC2C	WDFY3	FKBP8	EIF4EBP2	RAB40C	SHC2	NFKBIA	CAMKV	DDX46	APOO	PITPNB	SCAMP5	NPLOC4	HID1	GDI1	INTS1	MARCKS	PRRX1	BCYRN1	FAM171A1	SUPT3H	FAM65B	ID2	PRDM5	SPTAN1	FCHSD2	RNF150	ADAM11	YAF2	TMC1	AP000462.2	PPHLN1	UBE2K	DENND4C	DIAPH2-AS1	DGKD	UBTF	SERPINB6	ALDH1A1	IFT88	ZFP36L1	PODXL2	AGAP1	MICU2	AGFG2	HNRNPA2B1	CAPN7	AUH	DLC1	CDH11	VPS13B	PCDH11Y	AMOT	KAZN	TRMT2A	BCL7C	MYO9A	UNC79	NUPR1	TBRG4	TMEM259	PTPRS	SCARA3	MAMDC2	PPP2R2D	THOP1	MGA	TNRC6A	GALNT2	PHC2	TTPA	NPIPA1	CCSER1	NAALADL2	ARHGEF26	LINC01094	RANBP9	GIGYF1	HMGCLL1	POFUT2	PHYHIP	GTF3C1	TOLLIP	RPS8	RAPGEF4	SMIM4	NT5DC1	BAZ1B	RNF40	CERS6	GPC6	TUBGCP6	ZBTB1	CTD-2337A12.1	PCED1B	TLE4	CPSF6	GBA	ZNRF3	CAST	CBLB	EPS15L1	RPL4	MORC3	ABHD17A	SLC1A2	TAF3	CASC2	NUMB	SETD5	RREB1	SYT12	KANK1	TRAP1	PDZRN4	LARP1	CPEB3	SNCG	MFSD10	RICTOR	SPRED2	MKLN1	PPCDC	POLR2A	PIK3IP1	RNF208	MTURN	CUL3	EGLN3	ILK	ATP8B2	C19ORF60	TANK	OAZ2	UBE2N	CHN1	RAPGEFL1	SBF2	SDC2	CEP290	VTI1A	RP4-613B23.1	PNISR	MEGF9	PPP4R4	RPL10	DSTYK	WIPF2	KCNIP1	PDCD6IP	RIMS2	IL6R	CSDC2	MXD4	PHACTR1	FXR2	KREMEN1	C16ORF89	PLEC	FAM46A	SLC4A3	MT-ND4L	PCSK4	STAT1	CCDC91	MAPK8IP1	PDS5B	PSD	NEAT1	FAM198B	PPP1CA	CELF4	CFL1	LRP6	ETV1	RP4-777O23.3	HDAC7	IL1RAPL1	TUBB4A	DOCK9	FAM73A	SLC48A1	CAPZB	OTUD7A	PREX1	FKBP2	SNED1	ZNF444	PPP3CA	UQCRC1	PREX2	FSTL3	STPG2	KMT2C	ZC2HC1A	MAST3	RP11-553L6.5	LGR4	MIB1	DNAJC7	SGK1	GBE1	KIF27	PCYT2	HS6ST1	CDK5R2	JUND	ELAVL3	SCD	CDK10	INPP4A	NFIA	PAPSS1	SLC7A2	DHFR	NRDE2	TIAM2	NCS1	NPIPB5	PRPSAP1	DOCK10	PIAS4	PCDH17	CLCN7	GGA1	B4GALNT1	GATM	SRI	ST3GAL2	FAM50A	DNAH9	MUTYH	DCP1A	ZRANB3	STAG2	CRY2	PAK2	MAST4	RP11-1157N2__B.2	SOS1	SPOCK1	ADAM10	SIN3B	NPEPPS	PLPP3	ADGRA3	BIN1	SLC6A11	PUM2	VCAN	NRGN	SLC15A2	LANCL2	MAP7	BCL2L14	LMF1	NAA15	CWF19L2	BCR	SUCLG2-AS1	SREBF1	SNHG25	PAXBP1	TNK2	C9ORF16	MBD3	RBPJ	CREBRF	RHBDL3	BRINP1	DARS	IKZF2	RPL35	TNRC6B	GATSL2	AGO4	MBOAT7	IRF3	DLG5	IL17RC	PDE4DIP	ATP13A2	TBC1D17	RPL24	ACOX1	PLOD1	ASPH	RPL34	AC007246.3	CCDC92	EMC10	UBE2D3	CNOT2	FAM160B2	PCNXL4	CDR2	NRXN3	SMAD3	ARHGEF6	DGAT1	PPIL2	PSMD13	TMEM8B	SEMA4D	TMEM123	BLCAP	USP8	ADRA1A	ZSWIM5	DUS1L	WDR17	CNTLN	SF3B2	CHKA	KIAA1614	TXNRD1	PRKRIP1	PDE1A	RPS24	NFATC3	RAPGEF5	GRIN2C	QKI	NLGN4Y	GRAMD3	HOPX	CWC27	CAPZA2	TPI1	CUL4A	ATP5B	CXORF23	RBMX	MED15	RBM3	NUBPL	PPP2R1A	PTBP2	ZNF350-AS1	UBR1	ZNF862	LIPE-AS1	RBBP6	SENP6	CBX6	GLG1	MARK4	WHSC1L1	RYR3	GDAP1	IL6ST	PIDD1	CDK19	LINC01550	MTUS1	CDK5RAP3	CDK13	CPNE6	GLUL	SYN1	LDLRAD3	ATP11B	ATP13A4	ABCC8	RP11-83A24.2	HRSP12	AGAP3	NELFB	SORBS1	MT-ATP6	GRIK4	ATP6V0B	GRIN1	ANO5	SLC16A9	ZZZ3	IPO9-AS1	SLC4A10	CPNE3	VMP1	KBTBD11	SLC2A4RG	AMFR	FAIM2	PPP2R5A	ZC3H7A	LRP2BP	CAPNS1	CNTNAP5	EYS	NAPB	POR	FAM208B	ANGPTL4	PACS2	NRBP1	TNPO2	RP11-944L7.4	HNRNPM	C6ORF106	PDK4	LZTR1	CC2D2A	TMEM132B	ADD3	AATK	DDB1	AC074363.1	CDS2	GLB1	KLC1	OS9	SPIN1	BBX	SERF2	CTBP2	SERGEF	MTDH	ZRANB2	RECQL5	RP11-319G6.1	CRLF1	AKAP13	KLF12	G3BP2	EEF1D	LYPLAL1	SZRD1	SCFD1	HECW2	MT-ND3	GON4L	CLK1	LRRC16A	DOCK5	LNPEP	AGBL4	STK33	KLHL5	NALCN	SCAF11	TNS3	EFHD1	CAMK2A	IRF2	RGL3	CSNK1D	MAP4K5	EIF2B5	CIC	PTPN13	RAP1GAP	FOXP1	SLIRP	KIAA0930	PRMT2	AZIN1	PAM	DYNC2H1	SSR1	NR2F1	AP2S1	TSHZ2	THOC2	GOLGA2	NEGR1	SUSD6	CHD1	EXOC7	DANT2	MTA1	GPBP1L1	ABHD8	SLC17A7	MSH3	VPS13A	YPEL3	TIAM1	FAM172A	PPP6R2	MIPOL1	MICAL3	PDDC1	ZNF24	CCNI	ATRX	UBE2R2	PNPLA7	AP1G2	TIMM23B	KDM5C	AC002117.1	ANKRD13C	PRICKLE2	ATRNL1	KLHL2	GNA13	CLEC16A	KDM5B	FAM184A	FAR1	NFKB1	NDUFA10	GSN	OPLAH	NBAS	KIF16B	LAMA5	LRRIQ1	RAB1A	RFX3-AS1	HP1BP3	RASA1	RFC1	CEBPB	HRH1	TSC22D2	PTMA	NDUFS1	ARGLU1	SERINC3	RARRES2	TTC7A	HSPB1	USP22	TMEM150C	FGFRL1	GPR85	EDNRB	MAGI1	H3F3B	SIRT2	SLC26A3	GGT7	TAOK3	WDR70	MYL6	RP11-778J15.1	USF2	VCL	UBE2E2	MED13L	COL4A5	GABRB1	SHOC2	TRAF7	MID1	DNAJB2	PTMS	NRCAM	MAL	PKD1	CSGALNACT2	MPDZ	SOD2	ILKAP	GNG12	HIPK2	AGL	ABHD2	PLXNB1	GAS8	ATF6	SCAF8	PRDM16	PBX1	ANKRD12	NDUFS5	RIC1	MYO10	PCDH9	RGS7	OSBPL11	MTCH1	DCUN1D2	FAT3	SMG7	GRID2	RABGAP1L	HTRA1	SLC22A23	ABCC5	DHX30	SEMA6D	PRPF6	KLKB1	KIAA1958	CHFR	OLFM2	SLC25A28	RPS2	PCDH7	ROBO1	SRSF4	SCOC	PTK2	KIF6	SLC6A8	PHLPP2	SPECC1	TLN2	RAB34	KIAA1755	ZNF423	TAB1	CAMTA1	SNX3	FAM222B	RP11-439A17.4	UBXN2A	CDKAL1	RYR2	CCDC171	EEPD1	SBNO1	ATF4	SCARB2	TMEM232	SLC35F5	CRIP2	SLC3A2	GFAP	RP11-16P20.3	FRMD4A	VPS36	ARL6IP4	CHPT1	NRXN1	C14ORF159	CAMK1D	RER1	LCNL1	MFSD11	ECSIT	NCOA2	ARHGAP39	CEP170	IRF2BP2	MPPED2	CACHD1	KCTD7	NBPF11	STMN4	SRSF3	CYB5B	NSMAF	ZNF438	FUBP1	ARHGEF10	DNM1L	PSAP	USP11	MAP2K7	NR6A1	FAM189A2	LRP1	RPL37	GRM3	TMTC1	CCBL1	SIRT7	PLTP	SYT17	IVD	FIGN	MARC2	PARG	CNKSR2	EPS15	RAB3GAP1	RAPGEF1	SLC35C2	SEZ6L2	PDE7A	B4GALT2	WDFY2	RNPEPL1	IQCA1	PVRL2	MAP3K5	LUC7L3	GUK1	MAST1	PDPK1	GPATCH8	EPB41	RP5-968J1.1	RPL27	TMEM219	DENND2A	CLOCK	LCOR	SRPRB	LHFPL3	SV2A	MSI2	MIIP	ACTR1A	LSM14A	PWWP2A	ATP2C1	LIMS1	PBRM1	DENND6B	AP1G1	SEPT7	SCFD2	SEMA3A	SNX6	ARHGEF25	TRMU	DDHD1	NUDT3	ANAPC2	MPP6	SLC44A1	RP11-1000B6.3	CTDSPL2	RFTN2	FRMPD4	WWTR1	VASN	CHST1	RP11-701H24.9	PKIA	SFPQ	JAM2	HSPBAP1	RP11-90P5.2	FAM171B	CELF1	AP3B1	FAM219B	ELAVL1	VWA1	RNF38	HKR1	ZFAND6	SNX14	NTM	LCAT	RHPN1	SNX32	CSK	RAB2A	MED27	WDR7	LHX2	NCOA1	APBB3	CYFIP2	CACNB4	ANKRD52	ATR	LARS2	RNF220	CLIP3	RP11-739G5.1	CNTN1	NHLRC2	MYO16	BDNF-AS	GRIK2	RAB28	CEP57	TPST1	LINC01301	KIF13A	CTD-2007H13.3	TMEM260	CLASP1	PDLIM7	TFDP2	RHOU	ARHGEF7	TMEM120A	LARP4B	CTNNB1	UROS	FRMD6	BAG6	SMURF1	MFSD14A	F11-AS1	CLIC4	ELMO1	CRYL1	SSFA2	RNF10	RBCK1	ALDH2	METTL2B	GATAD2A	LRRC4B	AP2B1	NDRG1	ZNF148	CPEB2	REXO1	GRIA2	C4ORF19	KCNN3	SLC1A3	TMEM132A	STON2	IST1	HIP1	PHACTR3	TMED10	CTD-2341M24.1	TUFM	ME1	MLLT3	BAZ2A	MAPK4	KCND3	GTF2I	MRPL41	CACNA1B	MKNK2	DGCR2	YLPM1	ST3GAL5	HSP90AB1	ICA1L	ZFHX4	ID4	CNTNAP3	BRAF	LPP	SLC13A5	NFE2L1	ZNF680	ZSWIM8	SORBS2	FBXW11	USP25	PABPC4	SMG1	INTS10	SMOX	DCLK2	CELF2	ARHGDIA	LINC01138	TTLL5	RNF149	NRG1	DOPEY1	MAPK3	SLC22A17	FN1	USP47	TSC22D4	ZSWIM6	FAM181B	LINC00174	LINC01184	CGGBP1	XYLT1	PTN	C3ORF58	MXI1	GALNT11	PPIG	ABCD3	SPAG16	NSUN6	LRRC7	SNRNP70	XRCC5	CASD1	RP11-390P2.4	PRKCSH	BSG	CREB5	LIMK2	SPG11	N4BP2L1	NUCKS1	XIAP	RP11-545I5.3	SLC25A6	TBL1X	FBXL17	ZBTB38	COL25A1	IFT43	ZNF846	RP11-373N22.3	SGCZ	UST	AFF4	GRIA1	MPRIP	DPY19L1	SCP2	JAKMIP2	AAMDC	MUM1	LINC00693	TRIM2	BAG3	LEMD2	PRKCA	ZRANB1	TYRO3	RPL38	PDE3A	COMMD1	NCKAP1	OTUD7B	ETFDH	VDAC1	LINC00486	GABPB2	ZMIZ2	CPSF7	ZFYVE21	CASC4	ARL15	SPEG	PIBF1	PFKFB2	KDM4B	UBE2J2	EIF5A	NPEPL1	FXYD7	KDM3B	MAPT	RP11-281A20.2	LAMC1	CRHR1	XRRA1	ROR1	PSEN1	FRMPD2	WAPL	STRN4	MYH14	CRADD	RPRD2	AGFG1	PCMTD1	MAP4	PMPCA	MAGED1	C3ORF70	C1ORF198	RBX1	AKAP6	KIAA2022	CDK5R1	PHLDB1	CHCHD3	ITSN2	YEATS2	ATP6AP1	EVA1C	PCDH15	APPL2	MLST8	EPC1	RGN	DMAP1	TNIK	GPATCH2L	CDC42BPB	SLC25A43	EMID1	SORBS3	MBD5	SF3B1	RANGAP1	MTRNR2L8	SFXN5	SLIT1	UHRF2	GRIK5	AP2A2	PTPRJ	SORCS1	LAMP2	RTN3	FOXK2	C16ORF72	ADAMTS9-AS2	RNF213	TMBIM6	NRG2	IQGAP1	ANTXR1	GNG7	ATG10	PIGQ	SLC27A6	ERC2	SCRIB	ARHGEF9	CPQ	CDC37	GNAI2	CH17-189H20.1	TJP2	GSTP1	UGP2	RAPH1	CNTFR	EXOC3	RCOR3	POLR2F	IGFBP5	MRPS21	SMG6	CTC-498M16.4	INPP5B	DDX24	MEG3	UNC80	LRSAM1	TRAF3	VPS54	FHOD3	DYNC1H1	QDPR	IGF1R	ADGRG1	RP11-258C19.7	TEF	ZDHHC17	RPN1	IL1RAPL2	RASAL2	FOXN3	RNF180	KIAA1328	AC007325.2	SSBP3	EWSR1	CALM1	XPR1	CRTC1	RP11-106M3.2	AC073218.1	KAT2B	SLC38A9	KLF7	C12ORF76	EDEM3	ZNF385A	WDR60	RAB31	RHOBTB3	UBA2	CHCHD10	PKNOX2	NEBL	YTHDC1	NLGN4X	THSD4	RHPN2	EPT1	IRF7	PRPF40B	STX8	MAP4K4	TMEM178B	ZNF81	PSD3	RIMS1	ARL17B	TUG1	CECR2	PPP1R13B	TSC22D3	MARCH7	LAMP1	PIAS1	PSMD1	TMEM175	TAZ	ANKRD13D	ARID1B	COTL1	CHMP1A	SNTB1	NEK7	CEP192	UTP23	FAM49A	PTTG1IP	BTAF1	UBE2Z	ACTN4	MYT1L	GPR37L1	TCEA1	COPE	CA11	KMT5B	MLLT10	CCPG1	DNHD1	SH3RF1	PSPC1	FBXO3	EXD3	CFAP47	THSD7A	NMRAL1	ARHGEF12	SHROOM1	BMP7	EIF4G2	SALL3	THOC1	COX20	HDDC2	COLEC12	IGF2R	UBE3C	PTPRZ1	SERINC1	FUBP3	ESF1	REV1	YTHDC2	CTBP1	WASH1	BDP1	PNPLA2	RAB10	FAM19A2	WDR6	ALDOA	EXOC6	CNP	PPP2R3B	LRRFIP2	KPNA6	ZNF131	KCTD15	ARL8B	ARAP2	SLC35G2	SERINC5	ADK	VPS9D1	MAML2	PDS5A	FOCAD	ATAD2B	HYDIN	HSDL2	RNF11	TNS2	SORT1	KIAA0368	QTRT1	C14ORF37	ITGAV	NTRK2	BMPR2	TRPC4AP	SLC1A4	TCEB2	FIBIN	ERCC8	MVB12B	GDPD1	PARK2	CDC27	RP11-248J23.7	NFX1	FLOT2	ABLIM1	ATF6B	DOK5	PYGM	PLEKHA7	PLCD1	PRRC2A	SMARCD2	UBE2G1	SLC25A39	PPP3CB	ANOS1	IL17D	R3HDM1	HGSNAT	MAP3K6	S100B	PYGB	CASK	HIF3A	PPP1R12C	DOCK6	ACSF2	HARS	COLGALT1	GPAT4	CTNNA3	WNK2	NRF1	NR3C2	NRG3	ELOVL5	WAC	UQCRH	DNMT3A	DYNC1LI2	SNAPC4	PRKAR1A	CUX1	FAM35A	ZBTB7A	UBE2H	NCBP1	RAB6B	RAI1	MPHOSPH8	GAK	PDPR	SYNE1	BTBD9	MARK3	PARD3B	CCDC130	ABL1	SH2B1	STAG1	MCF2L2	PHF10	TPT1-AS1	TANGO6	PRKAG2	PARN	PRKCE	TMEM245	PICALM	ABCA2	ITGB8	SYNGR1	VAV3	PPIA	FGD4	YWHAE	POU3F3	ITPR2	NUCB1	CANX	HTT	TMEM108	PCBP2	RP11-745L13.2	VPS50	ERC1	ANKRD26	BSDC1	ZNF254	RGL2	ZNF692	FASN	SPATA6	B4GALNT4	RP11-231C18.3	SCG3	PRKCI	ZDHHC2	PGM1	ADGRL3	PPP6C	FAM193A	RFX2	ITGA9	ANGPT1	TTC7B	SPEN	MGEA5	JAK1	CHD2	SH3BP2	PPM1K	WDR35	LINC01572	PTCHD1	FAM49B	PPFIA2	MAP2	PCNX	DDX17	KCNMA1	DPP8	MLH3	SERPINE2	MT-ND1	SMIM14	NWD1	POU2F1	NELL2	FRMD4B	MBP	PHF21A	CORO2B	FAM20C	ANKRD10	GNAO1	GPR107	HIVEP3	FAM217B	ZNF609	SLC30A10	LTBP1	USP3	HMBOX1	GJA1	OTUB1	PIN1	PNPLA8	NDUFS7	ZDHHC14	RP11-384F7.2	CASKIN2	SGMS1	ARID2	KRI1	ZFHX2	L3MBTL4	PANK2	PDZD4	NLGN2	SLC39A11	MECP2	PLXNA2	RABGAP1	CNOT10	EPB41L2	ZNF652	RPL12	ESRRA	USP4	ARSA	NSD1	PSMG4	STRN3	RP11-317N8.5	RAB6A	TTC28	ATP6V0E2	MPC1	COX5B	RHOC	EFR3A	PHF20	CBFA2T2	GAN	RAB30	RHBDD1	RPL36	PEA15	BTRC	COL23A1	OXR1	CPT1C	STRN	MAPK8	GAPDH	NEO1	ANKRD17	TOMM20	CD63	ZNF638	RAB7A	CBX7	FEZ2	HEXDC	CDC16	PLCL1	SQSTM1	KIAA1671	LRP3	PIP4K2A	ARHGEF17	HOOK2	PPIE	SAP130	CSDE1	TCF25	GNA12	DHX36	FAM19A1	CERS4	CACNA1A	SMYD3	RP5-965F6.2	ZCCHC11	VSIG10	PRKACA	FNBP1	STXBP5	TMEM132D	AC007682.1	MZT2B	ANKRD36	ANO8	TACC1	DEF8	MYO6	BCL2	RBFOX2	GTF2IRD1	TCF7L2	UBE4B	ADGRL1	SEMA3B	NEK1	ANKRD24	PCNT	BOC	PLXNB2	STK25	RP11-597D13.9	ARIH2	RP5-972B16.2	DNAJB14	CDH23	CEND1	C2ORF82	UBE2E3	CNOT4	ACO1	MAP3K14	TPCN1	PSMD5	ACADVL	ACSS3	SKP1	G3BP1	ALMS1	MCCC1	HNRNPK	ANKRD28	TECR	NT5C2	MTMR3	NPL	DNAJC6	LHFP	ULK3	ANKAR	DENND4A	GGNBP2	ITCH	AASDH	AARS	SH3RF3	HSPD1	MERTK	YTHDF2	THRAP3	CRYBG3	SLC35F1	SLC22A5	C7ORF61	GAS6	PEX5L	BTBD10	PTPRE	PPM1E	TP53BP2	RASSF8	EDIL3	RBMS2	C1ORF159	PPP3CC	C8ORF46	USP53	BRD9	SPAG9	TPT1	TRAK2	IFT27	ZBTB16	SLF2	MYLK	RNF217	LRRFIP1	NPC1	PMP2	PFKP	POU6F2	NELFA	PHKB	SIL1	DPYD	ATRN	PNMA2	RBM10	MGRN1	REEP3	TAPBP	GRIN2A	CRBN	EPB41L5	ZFP36L2	TRIM37	SLX4IP	RP11-436K8.1	SDC4	RAB3GAP2	DCUN1D1	FAM3A	PRKRA	AKAP10	PPP1R10	NRSN2-AS1	ARIH1	POLK	STX7	EVI5	NAV3	ATHL1	MAN1C1	ZIC1	NCK2	INPP5F	RP11-266O8.1	GPC5	KIAA2026	XYLT2	PPDPF	SLK	CDC42EP4	TMEM30A	FKBP5	RC3H1	LAMA4	HERC2	YWHAZ	TMEM132C	CAMTA2	NHSL1	RYR1	SCGB2B2	REPS1	WIPI2	AMBRA1	PFKFB3	TNC	GRIA3	CADM2	SORCS3	JPX	RPL22	JUN	FARP2	AGRN	UPF1	TMEM145	MYO9B	FBXL7	PTPN12	TXNL1	ENO2	CCDC85B	TMEM117	MTA3	TRIM44	SRRT	PDGFRB	GTDC1	USP48	NCOA6	MGST3	NCAM1	UBE2G2	OAT	CCDC7.1	MT-CYB	ARFIP1	FASTK	SGCD	SPRED1	HNRNPA3	DSG1-AS1	ATP6V1H	ACER3	FBLN1	SRRM2	MTF2	RNGTT	DMXL1	FAM199X	FAM13A	NINL	TLK2	ABCA1	ATXN7L1	FLNA	NAT8L	PLEKHA6	DTNA	SAT2	MBNL1	ZMAT3	ATP6V1A	VPS45	ACACA	TMUB1	HERC1	DCLK1	SS18	SPARCL1	IP6K1	GAB1	P4HTM	ALK	CTDSP2	SSPO	THRA	CDH18	MAP3K13	ARMCX4	ZNF106	ZNF76	PABPC1	FARS2	TDRP	PARP6	MT-ND2	STAT5B	RBM33	SNRK	LINC00657	SCMH1	LMTK3	DIAPH2	RFWD2	AKAP11	ADORA1	SLCO1C1	CALN1	RHOA	INF2	CCND3	PTOV1	ZBTB44	TMEM9	HPSE2	YY1	KIAA0430	SDCBP	PILRB	ARAP1	SOBP	ATP8A1	RNF216	PGAM1	RP11-618P17.4	MAN1A2	C7ORF73	ACBD6	UBR2	SSH2	JMJD1C	CCDC57	TRIM33	FAM69A	MIAT	FAM63B	BCAR3	MAPK12	ZNF277	KMT5C	CTD-2282P23.2	TMOD2	CYHR1	SAMD8	VEGFB	CFAP54	C14ORF132	PIP5K1A	NBPF1	CMTM4	VCP	TNKS	FAM73B	SH3BGRL3	LONRF2	LA16c-306E5.2	RIN2	RNF146	DPP10	SGSM2	RSF1	TCEA2	XRCC4	AC016831.7	HERPUD2	SLC25A12	FAM179B	AL592183.1	MACROD2	C2ORF72	TAF1C	USP9Y	CABLES1	FOXRED1	FAM107A	ZNF346	RP11-296K13.4	ZNF512B	ELOVL2	EMX2OS	LINC00511	RDX	MAPRE3	MSRB3	PPP1R12B	GNPTAB	MAML1	ENSA	SFMBT2	SNTA1	AHCYL2	CDH2	GYS1	SLC13A3	SPON1	CDK12	ST6GALNAC6	RP11-511B23.2	DAAM1	ADAMTSL1	DNAJC1	EIF3A	STOX2	SREK1	ARHGAP31	DKK3	FNDC3B	SLC6A1	HES1	SIRPA	HS2ST1	VPS8	TTBK2	BPTF	CCNT2	LYST	ZNF248	MAPK6	WDR19	RUBCN	UNC5C	INO80	UBXN6	GTF2F2	RP11-479O9.4	ATP1B2	FGFR2	CDH10	C19ORF25	TBC1D8	UIMC1	SNAP23	ATF7IP	C1ORF43	FOXO3	DHTKD1	RNMT	SETD3	PKD2	MKRN3	AC005592.2	WASF2	CLCN3	CYP7B1	GRM5	UBC	TSPAN3	TRNAU1AP	CNNM2	PRDM2	LINC-PINT	NAV1	ACTR3B	PML	MLEC	USP34	SPIRE1	PCF11	DAAM2	LINC01481	LRPPRC	ACAA1	NCOR2	GOSR1	ATG4C	PIAS2	EIF3E	ENAH	CDYL	SELO	EIF3H	LSS	DPP6	RBPMS	GABRA2	ADAR	FAM117B	HDAC10	DYM	RNF130	APLP2	NUMA1	U2SURP	PALLD	KIF2A	METAP2	XPNPEP3	ULK4	DDX18	ARMC8	ARHGAP24	ZBTB8OS	ANKFY1	HAGH	SKI	CEP89	MOK	STARD7	FBXO18	ADGRV1	USP9X	NPIPA5	SPG20	UQCRB	NXN	POLA1	IGFBP7	RPS9	ANXA4	CUL1	DGCR8	TRPM3	BMPR1A	GRID1	MT-CO3	FHIT	SPG7	APBB1	RC3H2	CXXC1	APP	YTHDF1	WTAP	DLG1	IGDCC3	XRN1	LARP1B	UPP2	COL4A2	RB1CC1	B4GALT5	IP6K2	LARP4	AKAP9	SMARCA2	PELI2	UNK	HLA-E	DTNBP1	EMSY	HCG17	TMEM131	MIR100HG	SUGCT	BCOR	RP11-452H21.1	GOLGB1	PAIP2	TANC2	CUL4B	ADAM17	PAK4	DNAJC27-AS1	PLA2G16	PTPRA	CLMN	HK1	RAB11FIP2	CNTNAP3B	CLPTM1	PACS1	KLHL7	ENTPD1	MICU3	ZNF710	TOM1L2	WBP2	ZNF398	SPOCK2	ATP2B1	WNK1	TNRC18	MAP3K19	SLC43A2	PC	RPS6KA3	FAHD2A	ATP10B	DNAJC16	UQCRC2	CYB5D2	SHISA6	DCHS1	HERC4	S1PR1	ACO2	PHKA2	INVS	LMNTD1	COMT	MAGI3	ATP2A2	SPESP1	DCAF7	UBE2L3	PLCH1	HOMER2	FUT8	GADD45G	DNER	ZNF518A	PPP1R12A	SETX	TAPT1	RP11-284M14.1	ICE1	DAB2IP	SVIL-AS1	EEF2	SDK1	NNT	SLC27A3	EPHA4	ZNF736	MAOA	CPSF1	EEA1	VPS39	CTSA	RANBP2	NRP1	RASL10A	TOP2B	UBE2D2	CDIP1	RNLS	KIAA1161	VAPA	NHS	XAF1	ECHDC2	CAMK4	RALGPS1	OAF	GIT2	IQSEC1	FUS	DCAF6	NUP188	DMGDH	EP300	RPL31	NDRG2	OBSL1	SOS2	ASB3	HPCAL1	GPT2	ACSL3	NSMCE2	KIFAP3	AHCTF1	DCC	GPAM	MMS19	APBA2	LINC01470	STOX1	GRK4	CAPZA1	RPS18	NDUFB7	ATXN2	KCTD17	FBXO21	TRIP11	NOTCH2	TMEM129	FBXO9	DNAJB11	TJP1	RAPGEF2	SEPT2	MAGED2	PDHX	PAPD4	CABIN1	CLDND1	SYN3	POMGNT1	CCDC30	DCAF5	MAGI2	FXYD1	ADRBK2	AIG1	LRIG1	PDE4B	SRPK2	STK39	PDXK	AC012593.1	LINC00271	TBCK	RP11-420A23.1	MAST2	RLF	SUCLG2	NDUFS2	LUC7L	RP11-120J1.1	CDK5RAP2	EPB41L1	FERMT2	NLGN3	SNX13	SETBP1	TCAP	MDGA2	BTBD2	DMPK	RP11-219A15.1	ELP2	KMT2A	GLTSCR1L	SAFB2	PIP4K2B	CDHR3	CARM1	GOLGA8B	ARL3	RP11-613M10.9	PHF20L1	DCAKD	FAM179A	SLC27A1	COG7	PIGL	LPGAT1	COLGALT2	DNM2	HEATR4	ELOVL6	GREB1	ITPKB	TMEM192	DCAF10	ARPC2	GOLPH3	EFCAB14	APH1A	ZKSCAN1	CALD1	GBF1	CTDSPL	TMPRSS5	KIDINS220	YWHAQ	PHYHD1	ADAM23	CDK14	LDLRAD4	NSRP1	CDH12	TERF2IP	FBXO44	RAC1	DECR1	ACYP2	GALNT1	NLK	INTS3	KIF5B	AC009403.2	GARNL3	LINC01004	APBA1	TNR	DICER1	NCAN	LRRC37A2	ADCYAP1R1	FAF1	STAU1	RBM26	SLC25A3	TRA2B	TMED8	FAM85B	GPM6B	SLC24A3	RGS12	EYA1	UFL1-AS1	CD99L2	DNAH7	NUBP2	MED13	MAVS	ARHGAP23	WFS1	MIR4300HG	ADHFE1	PLEKHA5	CASC3	ITPK1	MAU2	MKL2	SCLT1	SLC7A11	C5ORF42	CSGALNACT1	WWC1	NBPF14	CDC14A	APCDD1	PDE4D	NCLN	DAG1	LRRC4C	MAPK14	PRUNE2	CD151	PTPRN2	SAMD12	ACTR2	SPPL2A	NIPBL	SLC23A2	ANP32A	EFNB2	ERGIC1	KAT6A	AKAP1	TMBIM1	ADAMTS9	SLC25A33	ZMYM2	MROH7-TTC4	GATAD2B	CHPF	ROCK2	FGGY	AK1	MAMLD1	GNB2L1	KLHDC10	FO538757.2	AMZ2	GTF2IRD2	CYSTM1	KIF3A	DHX9	STK11	PAFAH1B1	MIRLET7BHG	BMPR1B	TBCA	FOXO1	LINC00937	CATSPER2	DNAJB1	UBE2E1	NOVA1	DAP3	RAP1A	PKP4	CDH13	C6ORF62	LRRC8A	FDPS	CLTA	ATP5D	JMY	GPR173	ZZEF1	ERBB2IP	SLC25A36	MYH9	SLTM	GPI	MSRA	GNA14-AS1	TMEM184B	USP32	CHIC1	RAB5A	TRAK1	STARD3	SF1	MTIF3	LINC01314	POLR2B	METTL15	RPLP0	SEC16A	RP11-32K4.1	MYO1D	SOX9	ENHO	MAPK1	MDM4	MON2	DYNLRB1	MRPS26	CTTN	PEBP1	CDH4	NDUFV1	STARD13	PLCB1	UGGT2	FSTL5	KIAA0825	FNDC3A	VPS41	NUP58	ETNPPL	LPCAT1	TANC1	MFF	TMTC2	SMC5	ATP6AP1L	ARHGAP12	TPP2	CHD6	CDC42SE1	NCOA3	WDPCP	OLA1	UPF3B	DYNC2LI1	RPL8	C20ORF194	GREM1	HBP1	TTC19	AC002429.5	TM9SF2	GRSF1	ERCC6L2	SPPL3	LDAH	PCM1	FAM134A	ARSB	FRMD5	CADM1	RNF170	EXT1	WDR47	ABHD3	TMEM241	DIO2	SYT11	SYNC	FAM153A	SNTG1	DPH6	YME1L1	CDK8	PACRG	RERG	DAZAP1	CTNND2	MTMR10	BCL9	PSME4	MAPK8IP3	MT-CO1	LRP1B	CFDP1	BAALC	CTNNA1	LINGO1	SUN2	CLYBL	MAPKBP1	PRKACB	SLC36A4	NDP	ADCY8	XKR6	RP11-1114A5.4	SHISA5	KSR2	ABCA3	PTCH1	HDAC11	HECTD4	NUDCD3	RTF1	UBR4	CA5B	HNRNPC	MBTD1	FOXJ3	STAT2	PTPRG	TULP4	GOLGA8A	FADS2	GRAMD1A	DOCK4	PDE8B	ARID4B	CROCC	KATNBL1	MSLN	CARS2	PRPF3	NME3	ZNF345	SOGA1	TEX9	CLUH	CLIP2	AUTS2	TBRG1	MEF2A	FAM126B	NFIC	RPL14	EML4	ANKH	CAPS	OPA1	PAQR6	POGZ	RFX4	AHCYL1	LIN52	DYNC1I1	EFNA5	CD46	DDR2	PPP4R3B	ADCY2	GNG12-AS1	ENOX1	STXBP5L	RPS6KA5	SYNRG	CPNE8	PLCG1	PLCE1	AGPAT3	EIF3K	USP40	AASS	AKAP12	ATP2B2	KCTD16	PLEKHB2	C4ORF22	AUP1	SEPW1	DCAF8	ZSWIM7	ADCY9	FAM102A	CCNY	THRB	LPIN2	MKNK1	GCDH	KCND2	COQ4	SLMAP	EYA3	MAP2K4	GLI2	SFXN1	VPS53	RCOR1	SRSF11	PTCHD1-AS	SGTA	RGL1	TM2D1	RUFY2	CEP104	RP11-286N22.8	CYTH1	PKN2	NBEA	SPOP	SEC62	NLGN1	DIP2A	GMDS-AS1	TDRD3	TNRC6C	FAM120B	TENM2	USP39	CALCOCO2	TBC1D1	MYO15B	ADNP	TRIM4	CBFB	ANKDD1A	SCYL2	FAM135B	ARID1A	VPS4A	AFTPH	MIR99AHG	DCUN1D4	PFDN5	SMPD1	WDR45	FNBP4	SPRY2	EPHA6	LTBP3	TRRAP	CSRNP3	DIP2C	TAF15	KTN1	RFX7	KCNAB1	TBC1D16	TMEM87A	HEPH	ARHGEF1	RPS6KC1	KPNA5	SPTBN4	RIC3	HMGB1	CHST11	PSMG2	TFRC	CSMD1	ARRB1	NDST1	CEBPD	ACADS	RNF144A	PPM1L	LETMD1	GPM6A	TTC17	MT3	RALGDS	PAPLN	ZNF251	MADD	CHD4	RPLP2	SUMF2	RPL28	TTYH2	FGD6	GKAP1	FDFT1	STAU2	SNRNP200	CDK5RAP1	SMARCAD1	MTHFD1L	ZMYND11	GPSM1	BCAS3	HSD17B12	MIR646HG	C10ORF11	ZCCHC24	ARHGAP26	PJA2	RPL18	ST7	HCFC1R1	PHF21B	SLC41A1	PBXIP1	PCBP1	SH3PXD2A	CDC42	RCN1	PHC3	GOLGA4	LMCD1-AS1	DTX3	SLC6A1-AS1	RPL5	PIGN	TECPR1	SCARB1	RASSF8-AS1	ARHGAP1	MLLT4	ZEB1	STIP1	ZCCHC14	CAB39L	LRCH3	TBCD	FAM13B	TTC14	TRAF3IP2-AS1	ZNF782	DENND1A	DOCK3	PARD3	DOCK1	CNN3	HLCS	CYP46A1	NONO	ZMYM4	CTNNA2	SASH1	ESRRG	ECE1	NKAIN3	DNM3	KIAA1468	KANTR	NTSR2	YY1AP1	RP4-605O3.4	RP11-437B10.1	HM13	PHF2	TSC22D1	MAPKAPK2	STXBP6	PLSCR4	GRAMD1C	RNPS1	ST6GALNAC3	DENND5A	ERI3	ASMTL	STIM1	RFX3	MGAT5	IGSF11	TUBGCP2	COPA	CYFIP1	GCFC2	NME7	UNC5D	FAM120C	ARHGEF10L	RB1	ACAP2	PAN3	EZR	ZNF827	LINC00461	GFOD1	RP11-382A20.3	TCF12	ATXN1	EHMT1	KCTD8	PLD5	C7ORF50	GNB1	PLIN5	WDR11-AS1	MICU1	KDM5A	WDR59	TRAPPC10	CHD9	TIMM13	ATXN10	LARGE	HDAC4	FGF12	SLC44A2	TENM3	TNFRSF1A	NBPF12	ATP9A	TOX	ABL2	NDFIP1	NEMF	CDC42SE2	TASP1	RP11-229P13.27	REEP2	UBE3B	POM121	SLC39A10	ZNF451	PEX6	MARCH3	MZF1	RPL13	TRPS1	NF1	ANKZF1	SCAPER	ATXN2L	BTBD7	RP11-436D23.1	FADS3	DMTF1	NAA35	SDS	SLC4A4	DPF3	TTTY14	LINC00982	SBF1	CAP2	TENM4	PURA	FBXO11	MT-ND5	DEAF1	TEAD1	MT-ND4	API5	SLC24A2	COL19A1	ZMYND8	RP11-440L14.1	RAF1	SHISA4	SMOC1	HES5	FRYL	GABBR1	MRO	RPS6KA2	GHR	PPP2R2A	MARK1	CNIH1	NFASC	SIMC1	NDUFA3	CDK11B	NUDC	SLC12A9	GAA	TRIP12	KLHL23	GRINA	JARID2	ZFAND3	KIF9-AS1	LFNG	TNKS2	HMG20A	ANK3	TPR	CEP164	ABI1	YARS	RNPC3	KIAA1211	EXOC1	TPD52L1	ADAMTS10	CACUL1	ZNF280D	TCAF1	STYXL1	CCDC6	MAP2K1	AC007325.4	GPD2	REV3L	CC2D1A	AP1S2	DTNB	LHPP	BIRC6	RBFOX1	DAPK1	SLC8B1	SECISBP2L	IDNK	TADA3	RP11-679C8.2	RP11-333E1.1	SLC7A10	TM9SF4	TARBP1	EXOC4	CD47	CSAD	DNAJC5	SEPT9	MGAT4C	TP53	CTC-260E6.6	PER3	PHF3	CD44	NASP	LMBRD2	MFSD14C	NFE2L2	EZH1	TCF7L1	PCGF5	S100A13	ZNF675	USP54	GALNT16	ACTB	PPP2R5C	SND1	ZMIZ1	WBP2NL	EFNA1	ZNF98	PRPF4B	TMEM94	CNIH3	RP11-849I19.1	SORL1	SPTLC2	FZD3	RUFY3	TRAPPC12	GSDMD	MTSS1L	ANKRD44	GPATCH2	PLA2G4C	RAP1GAP2	RORA	ATP9B	RMDN1	ZYG11B	RAB4A	MBNL2	NAT14	LRRC41	ARHGEF4	SPOCK3	PLD2	UNC13B	LRRC1	IFNGR2	ZC3H12B	RYK	HIPK3	NMD3	MFAP3L	RHEB	COBL	OPCML	FMNL2	ASTN1	TBC1D32	UBA52	PRR14L	RP11-238K6.1	ROGDI	UBN2	ANO10	DNAJB6	RALGAPB	PTPRT	LGI1	MORF4L1	PPP5C	TRA2A	SEMA6A	FOXK1	DHRSX	MNAT1	IDH3A	RP11-26J3.1	MCL1	ZSCAN18	ITFG1	DZIP1	SCAMP4	CASC15	NGFRAP1	SEPT4	RAB11A	SCAMP1	RP11-798K3.2	PTGES2	ZC3H12C	PSMD3	STK3	ASAP1	FKBP10	SPSB3	AC007193.10	B4GAT1	TOP1	SETD2	CDC73	SMAP1	NCKAP5	ARHGEF3	HS6ST3	SMARCA4	GPBP1	AP3D1	MAP3K3	PHLPP1	C6ORF89	FBXW4	SMTN	LETM1	AXL	RPH3A	PPP6R3	ARHGAP35	TAF1D	KIF21A	BZRAP1	NR3C1	C1ORF228	COL11A1	PPP2R4	COX4I1	NOL4	NAV2	ARID5B	GLIS3	MCC	RP11-577H5.5	RPRD1A	PPARA	ZNF586	F3	UBE3A	PPP1R21	OSMR	PIKFYVE	AP1B1	SEC24C	NTRK3	SIGIRR	RGS6	RABAC1	RGMA	FGFR1	WDR45B	CSNK1E	MARK2	RNF145	ARVCF	STAT3	GLYR1	NOSIP	RP11-307B6.3	HCN1	BRD8	RABEP1	PHACTR4	TTC39C	ATXN7	PEX14	ITSN1	NDUFS8	ABR	RNF167	CFLAR	CDK17	NPAS2	NFAT5	CCDC88B	SENP5	NKAIN2	CNOT1	TLE1	MSMO1	ADCK4	DST	PHF11	KLHL21	LMBR1	NR2C1	ADAM22	MYL6B	GLCCI1	FTO	DDX42	MROH1	CHD8	EHBP1	C11ORF49	RP11-289H16.1	TMCC1	CAMK2G	UBR5	OSBPL9	APOE	INSR	CTNND1	CNTN5	AVL9	LPIN1	ACOT11	SCD5	MDN1	NUP88	RHOB	TLK1	FAT1	PI4KA	ARMC2	C1ORF61	RMDN3	EIF3B	MACF1	DTX1	SLC8A1	NFYC	UBXN4	PDIA3	LSAMP	EFCAB2	RP11-563J2.2	AQR	VGLL4	YIPF4	C16ORF62	FAM193B	SLC16A1-AS1	WHSC1	C10ORF76	APC2	RALGAPA1	GRIA4	AC093802.1	SUN1	SMARCD3	ADD1	TMEM164	BRAT1	TOB2	FAM110B	RP11-297D21.4	SHTN1	MOV10	RP11-692D12.1	ABHD12	COL27A1	RBM39	KAT2A	NCSTN	SEC24B	CPT1A	NNT-AS1	ZFAND5	RNF4	DCXR	PRPF8	ATG4B	NPAS3	GLS	ZFYVE9	TAF1	MAP3K7	KCNQ5	CAMKMT	ZFR	ZBTB18	ECHS1	AQP1	HADHA	HNRNPD	SHROOM3	SFI1	POLR2J	VEZT	COG5	AKAP7	TAX1BP1	PSIP1	GPHN	RPTOR	FAF2	SUPT5H	JDP2	RTN4	TIMP3	RPS11	USP24	SNAP91	MIER1	TTN-AS1	NBEAL1	SYMPK	GTF2IRD2B	APBB2	ORC3	ATF2	ZFYVE16	NUP160	OSMR-AS1	EPN2	RNF157	SURF4	PPP2R3A	BRINP2	ADRB1	CSNK1G2	MAP3K2	NFIX	CLTC	ACSS1	COL6A1	PDK2	MT-CO2	TRIM8	NARF	GFPT2	TRIO	TGFB2	NDRG3	CADPS2	KCNA2	ZNF708	PTH1R	DIS3L2	ARL6IP5	DDAH1	ABI2	IWS1	CRB1	HIVEP1	SESTD1	ZNF592	TFCP2	STX18	CSNK1A1	LAMB2	RNF24	UBQLN1	MLF2	ZNF608	FGF14	ASXL1	WDR26	ME2	POM121C	CLASP2	CUL5	UBAC2	RUNX1T1	EIF1	RHOJ	WLS	CDKL3	HUWE1	RALY	LINC01420	GPC4	EYA2	DLGAP1	ZNF532	CDC42BPA	BAZ2B	SYBU	ACSBG1	RBMS3	SNX9	ZNF644	YTHDF3	GLI3	PTH2R	ADAP2	SEC23A	MEIS2	FAM167A	ANO6	RP11-3B12.2	ANKS1B	ASAP2	CACNA2D3	NLRP1	RPAIN	MYOM1	GPS1	USP15	GPX4	C4ORF48	UBA1	CREBBP	MLC1	SMURF2	C16ORF52	ELF1	UPF2	PIGU	CCDC84	ATP13A3	PLAGL1	DDR1	PPP2R2C	PUM1	DHX57	ZNF544	ELF2	TTC21A	SHROOM2	CCSER2	PRTFDC1	WDFY1	SLC25A37	TMEM165	RP13-941N14.1	KIAA1217	MGLL	RP5-1187M17.10	CUEDC1	RHOQ	CHD7	HIBADH	IFT140	CTSB	MTM1	LMF2	CPEB4	CSPG5	PTBP1	EPAS1	PRNP	NUP214	MICALL2	SRRM1	GBAS	SPCS2	FMN2	GALNTL6	FNBP1L	GNS	SLC14A1	RAB11FIP4	NMT1	TRAPPC9	VAV2	CAB39	FAM19A5	HSF4	PAAF1	SUFU	ULK1	WDTC1	ROBO3	PKM	SNX29	CACNA2D1	FXR1	SLC38A3	CYB5R3	CCDC93	MAOB	IDH2	GRM7	SUGP2	EMC3	PLEKHB1	MLLT6	RAD9A	C9ORF3	ANKS3	STRBP	CENPC	DTD1	FRS2	EML6	ADCY3	RAD23A	PURG	SIK3	LGI4	FAM155A	WWOX	FAAP20	HDAC8	ACIN1	TAOK1	ELP4	DIP2B	USP37	TSC2	OSBPL8	VPS13D	C1ORF21	HSP90B1	SYTL4	KANSL1	VOPP1	SMCHD1	KDM2A	SEC31A	ZNF44	HIP1R	ATG7	SPIDR	C17ORF62	FARP1	MAPK10	PADI2	KIAA0319	RASA3	NRBP2	PCCA	BAIAP3	XPO6	CPNE1	TMEM220-AS1	PTPRM	PTCD3	KIAA0895L	KMT2E	CD38	USP16	EP400	SHARPIN	PIK3R1	TMEM38A	SCRN1	ANKS1A	FGF2	TMCO1	LONP1	SRSF6	GIGYF2	GMDS	PLCB3	FBXL20	RP3-525N10.2	PSMD11	CMSS1	OGDH	PHYKPL	RIC8B	JAZF1	ZNF37A	OGFR	RP11-384C4.7	NUFIP2	COMMD10	FTCDNL1	MTA2	TUBB2A	GPR137	LMO4	ETFA	GNB2	ARHGEF11	SGIP1	PTPRF	BCL6	HMGB2	KIAA0319L	ERGIC3	LINC00685	PPP2R5E	AC069368.3	EFR3B	ABHD18	HERC3	NUTM2A-AS1	NOL10	ATP5C1	ANKFN1	ETNK1	TUBB4B	HDAC1	SRSF2	WBP1L	NPIPB4	AGTPBP1	KHDRBS2	C2CD5	ARNT2	ZNF706	HIF1A	B3GAT1	ARHGEF40	EXOC6B	HDHD3	AKT3	FAM127A	LINC00499	ZNF721	TEX2	CSF1	NELL1	SLC22A15	CCM2	FANK1	CDKL5	LINC01266	RPL29	RNF219-AS1	AEBP2	ITGB5	ANKRD6	PLXDC2	SLC25A27	AHI1	KLHL24	AHNAK	LRRC37A3	SLC9A8	GLUD1	CRMP1	ABAT	MAPK1IP1L	KIF1B	DPYSL3	FLG-AS1	AZIN1-AS1	UBE2B	UTY	ATP2B4	PHIP	CAMK1	PLCD3	SMS	AAK1	PID1	RANBP17	NAA25	RP5-864K19.4	ARHGAP17	FAM120A	PNPLA6	TULP3	SIPA1L3	PQLC1	ZNF236	IPO9	DLEU2	VPS51	CAND1	DNASE1	PI16	PPP4R2	TBC1D22A	PDZD2	C8ORF37-AS1	APC	BCL2L13	SRGAP3	ILVBL	ENOSF1	TAMM41	RP11-156K13.1	MYH10	COG2	MEAF6	KHDRBS1	CENPP	SAFB	MYO1E	HNRNPA1	ZFHX3	FLRT2	RAD21	CAMK2D	TRPC1	MAN2A1	FADS1	GANAB	RP11-665G4.1	GATSL3	AC074391.1	GSK3B	FBRSL1	ATP5I	TSPAN7	COL16A1	ERP44	SIPA1L1	GNAQ	FAM168A	CDH20	OXSR1	EPHX1	RXRA	OSBP2	STMN3	GAPVD1	SH3D19	RP1-34H18.1	C1ORF132	LINC00299	TOB1	RASSF4	ASPSCR1	PPP2R1B	SERPINI1	PILRA	PMP22	CDC14B	PPP2R2B	CSMD3	EIF2B3	IQCJ-SCHIP1	DAB1	TCF4	TTC3	SMARCC1	LAMA2	BRD2	AGBL1	AFF3	EPN1	TP53BP1	CSNK2A1	ZNF703	EPM2A	PDE8A	NAP1L4	FTX	ZNF91	RERE	PRKDC	FUZ	R3HDM2	STX18-AS1	MPST	SMAD2	COL4A3BP	CRELD1	DMTN	RP11-514P8.6	TBL1XR1	PCDH11X	DDX6	GAS2L1	C9ORF142	NEDD4L	BCLAF1	ILF3	NCOR1	BRE	CAMSAP2	PPP1R16A	EGFR	AGO3	SPTBN1	P4HB	FAM66D	CEP350	TTYH1	TRIM47	SLC30A9	DLG2	TCERG1	NRDC	RPS6KL1	SH3BGRL	ITGB4	CERCAM	APPBP2	PTPRD	WDR48	RALGAPA2	ARFGEF3	ASH1L	COG4	ATXN3	CACNA1C	RHOT1	SFSWAP	HMG20B	RALYL	MRAS	ANXA6	BICD1	MYCBP2	B3GAT3	CD163L1	RAMP1	LINC00969	ASTN2	PPFIA1	WASF3	DZIP3	UBL3	N4BP1	KLC4	ATL1	FGF1	TESK2	ACACB	ASRGL1	HSPA9	THBS4	VPS35	SLC38A10																																																																																																																																																																																																																																																																																																																																																																																																																																																																																																																																																																																																																																																																																																																																																																																																																																																																																																																																																																																																																																																																																																																																																																																																																																																																																																																																																																																																																																																																																																																																																																																																																																																																																																																																																																																																																																																																																																																																																																																																																																																																																																																																																																																																																																																																																																																																																																																																																																																																																																																																																																																																																																																																																																																																																																																																																																																																																																																																																																																																																																																																																																																																																																																																																																																																																																																																																																																																																																																																																																																																																																																																																																																																																																																																																																																																																																																																																																																																																																																																																																																																																																																																																																																																																																																																																																																																																																																																																																																																																																																																																																																																																																																																																																																																																																																																																																																																																																																																																																																																																																																																																																																																																																																																																																																																																																																																																																																																																																																																																																																																																																																																																																																																																																																																																																																																																																																																																																																																																																																																																																																																																																																																																																																																																																																																																																																																																																																																																																																																																																																																																																																																																																																																																																																																																																																																																																																																																																																																																																																																																																																																																																																																																																																																																																																																																																																																																																																																																																																																																																																																																																																																																																																																																																																																																																																																																																																																																																																																																																																																																																																																																																																																																																																																																																																																																																																																																																																																																																																																																																																																																																																																																																																																																																																																																																																																																																																																																																																																																																																																																																																																																																																																																																																																																																																																																																																																																																																																																																																																																																																																																																																																																																																																																																																																																																																																																																																																																																																																																																																																																																																																																																																																																																																																																																																																																																																																																																																																																																																																																																																																																																																																																																																																																																																																																						
HUMAN_ASTROCYTES_TRANSCRIPTOMICS	ZHOU_2020_3	RANKED		AHCYL1	HILPDA	ZFP36	PDE4DIP	SLC39A14	F3	SERPINA3.1	CD44	RANBP3L	C10ORF10	COL5A3	PFKP	IFITM3	SERPINA3	ANGPTL4	RASD1	CHI3L1	PLSCR1	SOD2	MRVI1	NCAN	SLC1A3	ELL2	XIST	SLC5A3	GADD45B	TPST1	RALGDS	MT1F	LDLR	SORBS1	KCNJ10	BAALC-AS1	SOCS3	C1S	C1RL	KIAA0930	NAMPT	JUNB	CSRP1	TMBIM1	SLC25A37	GLRX	H3F3B	CHI3L2	GADD45A	FAM20C	GPCPD1	OSMR	NR2F1	WARS	FN1	EFEMP1	HMGN3	YBX3	COLEC12	CADPS	TSC22D1	PPDPF	HLA-E	CPNE8	SERPING1	C1R	SCARA3	FABP5	MAPRE2	CEBPD	MT1G	CXCL10	ICAM1	SLC43A2	TNFAIP2	MAOB	ADM	C3	HLA-B	SAA1	CCL2																																																																																																																																																																																																																																																																																																																																																																																																																																																																																																																																																																																																																																																																																																																																																																																																																																																																																																																																																																																																																																																																																																																																																																																																																																																																																																																																																																																																																																																																																																																																																																																																																																																																																																																																																																																																																																																																																																																																																																																																																																																																																																																																																																																																																																																																																																																																																																																																																																																																																																																																																																																																																																																																																																																																																																																																																																																																																																																																																																																																																																																																																																																																																																																																																																																																																																																																																																																																																																																																																																																																																																																																																																																																																																																																																																																																																																																																																																																																																																																																																																																																																																																																																																																																																																																																																																																																																																																																																																																																																																																																																																																																																																																																																																																																																																																																																																																																																																																																																																																																																																																																																																																																																																																																																																																																																																																																																																																																																																																																																																																																																																																																																																																																																																																																																																																																																																																																																																																																																																																																																																																																																																																																																																																																																																																																																																																																																																																																																																																																																																																																																																																																																																																																																																																																																																																																																																																																																																																																																																																																																																																																																																																																																																																																																																																																																																																																																																																																																																																																																																																																																																																																																																																																																																																																																																																																																																																																																																																																																																																																																																																																																																																																																																																																																																																																																																																																																																																																																																																																																																																																																																																																																																																																																																																																																																																																																																																																																																																																																																																																																																																																																																																																																																																																																																																																																																																																																																																																																																																																																																																																																																																																																																																																																																																																																																																																																																																																																																																																																																																																																																																																																																																																																																																																																																																																																																																																																																																																																																																																																																																																																																																																																																																																																																																																																																																																																																																																																																																																																																																																																																																																																																																																																																																																																																																																																																																																																																																																																																																																																																																																																																																																																																																																																																																																																																																																																																																																																																																																																																																																																																																																																																																																																																																																																																																																																																																																																																																																																																																																																																																																																																																																																																																																																																																																																																																																																																																																																																																																																																																																																																																																																																																																																																																																																																																																																																																																																																																																																																																																																																																																																																																																																																																																																																																																																																																																																																																																																																																																																																																																																																																																																																																																																																																																																																																																																																																																																																																																																																																																																																																																																																																																																																																																																																																																																																																																																																																																																																																																																																																																																																																																																																																																																																																																																																																																																																																																																																																																																																																																																																																																								
HUMAN_ASTROCYTES_TRANSCRIPTOMICS	MATHYS_2019_2	RANKED		RASGEF1B	FTH1	APOE	LINGO1	SLC26A3	KCNIP4	CST3	STMN1	GFAP	TMEM241	SYTL4	TENM2	CCK	GJA1	HMGN3	PLXNB1	TUBB2B	RBFOX1	RAPH1	CLYBL	RLBP1	CD81	SF1	HLA-A	DST	FTL	SON	SPDYE3	SPDYE2	BAALC	CDH20	TRMT10B	SMURF2	AP000304.12	CSF1	SREBF2	VSNL1	SCUBE3	GAPDH	ACOT11	PREX2	ELAVL1	RPL13	COL5A3	DIO2	BCL2L14	FBXL7	MSI2	GRM3	TUBA1B	RPL15	NRXN1	SGCD	RGS6	SUMF1	LDHB	SYP	GPRC5B	PAMR1	FGF14	ARHGEF26	PDXDC1	FAM196A	TNIK	ITGB4	PRKG1	DTNA	DYNLL1	ESRRG	HEPN1	FAM229B	UBC	COL27A1	TRPM3	SAT2	COX4I1	VDAC3	CNTNAP2	EIF1B	SNCG	TMSB10	ZIC1	SPDYE5	CPE	ANAPC11	LRRC7	NPNT	ACSS1	ASAP2	CCDC24	PEX5L	SDC4	ACTG1	UCHL1	FAM151A	SLC25A5	PBX1	NAIP	EPHB1	BRWD3	GRM7	PDE5A	UST	GRIA2	NR2F1	CABLES1	XRRA1	ZNF423	QDPR	ADCY2	PLEC	CADM2	IFI6	SCG5	IFI44L	MRPL20	AEBP1	CADPS	S100A1	ATF6B	VPS8	NPM1	SMTN	VIMP	NKAIN3	SLMAP	SORCS2	PRKAR1A	TXNRD1	JARID2	SCAF8	IDH3A	HTATSF1	AHNAK	PREPL	HINT1	TAGLN3	RP11-156P1.2	SYN2	DDIT4	FAM153C	POLE2	PHACTR3	ZCCHC7	SLC25A26	CRYL1	FBXO2	SEPT11	GLUD1	ITGA9	B2M	SLC17A5	C1ORF61	CBFA2T2	PTN	MOXD1	ARGLU1	SNED1	RERG	ARIH1	CIB1	SYCP3	NGFRAP1	WRN	DDX17	SOX2	ADGRG1	MAP2K4	HLA-C	RPS6KB1	FAM19A1	PPP1R3C	CPSF6	RGS4	PICALM	C10ORF10	LAPTM4A	CKB	PDCD6IP	CDC16	PTK2	SRP14	SLC1A3	NCKAP1	XKR6	EPS15L1	ARL17B	TAF15	RTCB	UQCR10	ZFP36L1	MGAT5B	EPHA6	GRID1	ZNF565	HSD17B14	GRAMD3	IL1RAPL1	TOM1L1	CFL1	ACAT1	GNPTAB	PLCE1	FRMD4A	FGL1	BRINP2	NMRAL1	CCBE1	VCAN	PTPN7	CCT3	OSBPL1A	KATNAL2	GNG3	ARL3	EIF1	NAA38	WWOX	MAMSTR	ZNF436	SNAP25	TUBB2A	FMNL3	TMED8	PHF21B	SRSF5	AARS	KCNMA1	TECR	ACTR3B	IFIT3	MDH1	FBF1	CCDC12	SEPW1	NBPF19	CHST12	ANKS1B	ATRNL1	NUDT2	PDE6B	CRYM	RORB	NDUFV1	CALM1	MMP24	NDUFA4	SRGAP3	ANKUB1	SYT1	ISG15	DAG1	UQCRFS1	ZNF415	TERF2IP	NR1D2	SNAP47	SPOCK3	EDA	GPS2	SLC44A2	SPTBN1	CALM3	ATP6V1F	RAB3A	SYCE2	MORN4	CYB5B	RPS9	TRIL	FMN1	ENC1	CBR3	NRGN	TMCC1	MYL12B	DDX5	ZHX3	PPP3CC	CNTNAP1	ZNF98	RPL7	TRPS1	COX5B	NKX2-2	MTF2	NMNAT2	SYNM	RASA1	TSPAN7	FNBP1	TGFB1	NUPL2	TMBIM6	F10	SLCO1C1	MGRN1	DNAJC19	CRLF3	DDRGK1	RBFOX2	DHRS7	PIP4K2A	CHCHD2	DNAH7	FAM155A	PCBD1	TUBA1A	BDH1	ZBTB7C	ISCU	COL21A1	S100A16	UBB	NEMF	MED13L	XAF1	RPS7	MAMDC2	NRD1	AMER2	DLEU1	NUBPL	STMN2	C2ORF76	TOM1L2	RHEB	AGL	NEFL	GSTM3	CIRBP	ARHGEF12	PLD3	MAPKAP1	DOK5	ZFHX3	SFXN5	AIMP2	KIAA0368	ATP2A2	IFNGR2	TIMM8B	TMEFF2	UPF3B	C19ORF70	SEZ6L	SEPT7	C16ORF45	ZNF718	CD72	EIF2AK2	ACACA	ZBTB8OS	UBE2E3	PEBP1	YWHAH	NHP2	OPA1	C1ORF54	C10ORF54	KDM5D	PDE4D	WIPF1	TXNL1	TNFRSF1A	TBC1D31	GPC5	BCAN	DDX31	INTU	GALT	MOB3B	ZNF431	SPDYE16	KAT8	CHGA	PRSS23	KCNC2	FER1L5	ZBTB32	ATP6AP1L	LRRC1	SLC3A2	SEC61B	SNAI3	MYBPC1	RTN1	EXOC6	KCTD5	FO538757.2	OPCML	ACAD9	OCIAD1	PDE3B	NDUFB10	RTN4	MPHOSPH9	THY1	PKNOX2	ECM2	RHPN1	RIMS2	STK39	ATN1	AVL9	TMEM132B	SEC22B	RUVBL1	GADD45B	FKTN	TMEM51	SMC4	NHSL1	LAGE3	SYN3	FAM118A	CTNND2	RPL6	HP1BP3	APC	SIL1	TTLL4	LAMA1	SCYL1	RPS24	POLR2F	MED4	ID1	NLGN4Y	TRIM44	CHPF	TCEAL4	FAM207A	BEX5	AHSA1	RPS15	GTDC1	IDH1	TCF7L2	FAM126B	GAP43	MLLT11	ATP11B	IFNAR2	AGBL5	ERBB2IP	DNM1	NIP7	AQP1	KIF6	ZKSCAN7	PAQR3	SMS	TMEM144	ZNF277	SLC20A1	NEBL	CNNM2	KIAA1456	MRPS11	TMEM14A	ELP4	ARID1B	BTBD8	XRCC5	TTC9B	MRPL4	AP000769.1	SAP30L	PTTG1IP	RNF5	HOOK2	TEFM	CHAC2	AKAP10	BCAS3	TMEM178B	IMMT	NQO2	DBP	DGKI	ALDH7A1	FMO5	TNFRSF11B	NEFM	NTPCR	LFNG	FAM107A	BRE	TPM2	CHCHD10	PARK2	DUSP16	CCDC47	DDX1	LRRC16A	ITPR2	PILRB	CXORF38	ALDH1A1	CTC-454I21.3	SHKBP1	ACYP2	PLEKHB1	DEAF1	CPLX1	CACNG8	SYNPR	RHOBTB3	GBA2	SLC1A2	YBX1	KIAA1429	ALDOA	MGEA5	HMGCS1	ARHGEF9	ABI2	HSPA1A	PSMB1	MRPS16	SH3BGRL3	SNX9	QRSL1	ABI1	MYO3A	UBE2H	CLDN10	ALDH1L1	ZNF213	MARCH1	BET1L	MECR	GRIN2B	PRDM16	GNL3	MRRF	TIAL1	SNRPN	AC069368.3	SRP72	ARHGAP32	SNTB2	TXNL4B	FUS	NLGN1	AC008074.1	EVA1C	AR	KIAA0753	SERF2	MN1	ZNF280D	FBXO46	C11ORF58	PLXNB2	FCHSD2	NWD1	RPL4	BGN	TNS2	PTPRF	NPAS2	SUV420H2	AMZ2	NIN	MLC1	MGST1	SUPT3H	RPS2	YEATS2	SLC25A29	MTCL1	SLC4A7	IPMK	TTLL5	UBE2D3	ADAMTS17	LAMA4	DAAM2	FARP2	COX7A2	AIG1	CACYBP	PPP2R2B	UNC80	GFOD1	SLC39A12	MLLT10	CNTNAP3B	FYN	TMEM218	KIAA0907	C20ORF96	KIAA0930	CDC14B	UBE3B	CTSL	SSFA2	LRRC37A3	SLC25A12	PIGU	ZC3H15	SQLE	TSEN2	URM1	ATOX1	C21ORF58	HS3ST4	ASPDH	CPVL	KNOP1	EFNA5	MKRN3	SNX14	EXOG	ZFP64	HCFC2	SIPA1L3	ZNF442	RBM42	CCDC167	CDC42EP1	POLE4	ARIH2	SF3A2	ARFGEF3	GSG1L	TTYH1	FDFT1	CLASP1	FMNL2	BICC1	TRIT1	MCMBP	HDAC8	GOT1	ATP5G2	RGCC	TRDMT1	EML6	TRNT1	SIRPA	PARG	DENND1B	GSK3B	MKL1	RPL14	VPS45	CRBN	BTBD9	DHRS7B	TMEM116	MRPL16	APP	CHCHD3	SH3GL2	RRAGB	RASGEF1A	HVCN1	RICTOR	MZT2B	RPL34	ATG7	MRPL40	ZHX2	SFXN1	FBXL2	ALDH2	CC2D1A	NIPBL	SOD1	MED24	HS3ST2	RPS27A	ABR	PIK3C2A	UVRAG	OAT	LRP1B	RPS4Y1	GRIN2A	IQCG	LAMB2	FAM171A1	ADHFE1	ATL2	SKP1	WDR12	SKIV2L2	FAM135B	MPG	PTCHD1	TAF11	CBR4	SLIT1	TIAM2	TPK1	RAF1	DMD	RPL10A	MAN2A1	GLRA3	PSMC5	AMT	HARS2	CCNY	FAM102A	CKMT2	NMD3	ZFYVE21	MGMT	PJA2	RP11-382A20.3	ACOT7	USP9Y	STX16-NPEPL1	CAV3	SLC17A7	PLEKHA5	SUCLG2	ELOVL4	ADPRM	PNPLA4	MRPS12	SNAP23	TPST2	JUNB	TRPV3	ITGA5	MUM1	MCCC1	SLC25A6	TSHR	PTPRR	ABCA2	DHX29	ADCY10	CLEC16A	OAZ2	ACTB	RPS3	PXK	KIF3B	MCFD2	CCPG1	NME5	ZNF490	ARG2	ACAT2	DCHS2	RAPGEF5	C9ORF43	FAM159A	TPI1	CARNS1	GAPVD1	SALL1	CDH11	ATP5L	ZNF844	TMEM160	PRELID1	IRS2	RASGRF2	CCDC120	APPL2	CACNA1I	COPB2	TESK2	FDPS	CRY2	SPATC1	RAD54B	HIBCH	ARHGEF11	R3HDM2	SNTG1	DNAJC17	ADCK4	SPDYA	SLC46A3	C9ORF3	ELOVL6	DNMT3B	SMYD3	MIPEP	RAB1A	HIVEP3	CLCN6	WSB1	SMURF1	EFR3A	TMEM11	EYA1	MAP4K1	METTL9	C8ORF34	SLC41A2	SNU13	TMEM175	MFSD11	DCP2	RENBP	ABHD17B	CERS4	AKAP12	RHD	WDR11	DYNC1I1	GDAP1	RPL31	SCFD2	ZNF302	LRFN2	MORF4L1	TXNIP	PCNX	SH3PXD2B	CSMD1	DMGDH	PCSK1N	SNRNP25	PRPF38A	SLC16A14	PCDH7	MITF	RPL30	SDC3	FAM189A1	TNRC6B	CHST9	SLC39A14	PLEKHA6	RNF170	SEC11A	PZP	MFSD7	RFX2	AP2S1	AGT	CMC2	RPL8	NAA30	LRAT	PAFAH1B1	RSRC1	GCSH	ANKRD44	MAPT	CLTB	NBPF14	RAB27A	SNX29	RELB	MGST3	HRSP12	BAIAP2L2	DHX32	VPS41	SCAND1	SLC25A37	EIF4H	PLP1	MACROD2	SLC15A2	ODF2	SFXN4	NCAM2	SMARCC1	SKAP2	TRAPPC2	SNAPIN	CROCC	NAA35	EBPL	FAM168A	FOXN2	FLYWCH2	CHST6	AK5	FMN2	GALNT8	MRFAP1	ENY2	DDR1	SLC19A2	GABPB2	LMNTD1	TBC1D12	SH3GL3	CGNL1	TEX9	SRF	ACAP2	CGRRF1	RARRES1	SYT9	SSR4	RECK	SLC25A53	TSPAN10	ARL5A	KCTD1	PCDH9	MTUS2	C4ORF19	RASD2	CHGB	TMEM54	POLR3K	NEFH	C3ORF58	RGS14	SPDYE2B	PRDX5	AAK1	CUTA	KIF1B	SGPP2	VPS51	PRELP	AP3M1	FBXL20	MGAM	SPI1	SNRPA1	ZNF518A	TBL1XR1	HS2ST1	SLC25A4	SFMBT2	HHIP	RAPGEF2	GPR37	MERTK	FAM181B	ZNF516	EMC3	GLDC	RNF168	SET	TESPA1	AASS	REEP5	NUP58	ATP5C1	TRIM13	RPS6	ZNF469	RPS27	NDUFS8	CDK16	VIPR2	MICU1	GPT2	ZNF721	CIART	ADGRL3	SEMA6D	DUSP9	GOLGA1	ACO2	THOP1	APOO	TRAK2	LCA5L	ATG13	VWA1	UBR3	MFHAS1	ATP5F1	CELF5	PRICKLE3	AC002310.13	COL4A6	IQCD	NKAIN1	ATP5G1	HSDL2	TP53BP2	RRN3	FAM101A	FAM153A	P4HTM	SRA1	SNRPD2	FGFBP3	OSTF1	TARBP1	PSMB6	GEMIN2	HNRNPR	STAU2	CCDC148	RDH13	ZKSCAN3	FAM195B	ACTR1A	NPRL3	TRDN	ATP8A1	MRPL18	NHSL2	IL17RB	HMGN1	SFT2D1	NLRP7	STON2	ACAP3	OSMR	KALRN	TAF1	MAST1	TMEM59	PDZD2	PPM1K	MALSU1	SUPT4H1	MOK	ZNF793	OLFM1	SLC36A4	NDUFA12	WBP2NL	LRRC69	CATIP	FLRT2	CD2AP	C16ORF62	SLC11A2	RAD51C	CCDC93	TEX264	ASAP1	HEATR5B	HKDC1	GAS6	WASF1	TTC21A	CDADC1	NKTR	BST2	PTPRM	PRDM2	APPBP2	LGALS3BP	GTF3C2	ATP6V0B	CACNA1A	SCD5	GRIA1	FILIP1L	BMPR1B	FAM213A	ITGA6	ATXN2	UPP2	OAF	ABHD4	RNF144A	NAPB	ALG14	THAP4	GNL2	GPR137C	NACC2	DOCK8	SH3RF1	CERS5	RABGAP1L	CBR1	CREG1	ZNF630	BBIP1	RAB40C	ZNF749	IFFO2	KLHDC3	CRB2	EMX2	C4ORF36	UBQLN2	NINL	PSMD7	COLGALT2	ARV1	SNRPE	CCDC40	FIS1	SLC30A1	TMEM220	MYH10	GIPC2	ERP29	LXN	WDR86	TMEM208	REV3L	ZNF622	RPL23	CAMKK1	NAPA	IFIT1	ZNF513	LRRTM4	NLN	ZMYND8	KHDRBS1	FOXN3	ADAMTS12	GLE1	PPARG	RANBP1	ZNF724P	PVR	SLC47A2	SPATA4	NOA1	ARNTL2	SMPD3	GDPD5	HHLA2	C14ORF39	CFAP69	PROCR	PDGFRB	FAM182B	USHBP1	MRPL46	ASH1L	SGMS1	MAPK4	SCNM1	ZNF45	SCMH1	USP54	DLG1	HECW1	MLLT3	COX6B1	NDUFB6	TMEM9	METAP1D	ANAPC15	TSPAN12	COG7	MAGED2	KHDRBS3	PPWD1	PCDHGA1	ZNF891	KDM2B	KDM6A	GRIN3A	TIMM10	P3H2	NDUFS4	ZBTB43	PSPN	DDX58	CDH22	RNF14	PLCB1	MARVELD1	WDR73	NDUFS2	GSTM5	PLIN4	EXOC6B	ALG10B	RAB5A	CAMK4	PAQR6	NUP205	ZDHHC11	GLA	IBTK	CPSF3L	ESRRA	PLA2G4C	RIMKLA	ADSL	C21ORF2	PIP5K1A	KRT10	C12ORF65	ABL1	TULP3	IPP	RUNDC1	ABCC8	RIC1	SCN3A	C1ORF228	HACL1	COL5A2	GABARAPL2	HADHA	ATP5S	ATAD5	GGT7	MFF	TDG	HNRNPA1	PIAS1	FOPNL	METTL6	LTBP3	SLC7A6	KIAA1211L	TMBIM1	C1QTNF7	BZRAP1	SEC63	CD47	BMP1	ATP1A1	RCOR3	HMP19	OSBPL10	HERC6	BLOC1S2	LRP6	KANK1	KPNA3	RPL38	MRAS	CLASP2	HARS	LRBA	FAS	ATG10	ZBED4	MAK	C1ORF112	KLRD1	PNMAL1	PPM1H	UQCRC2	AP3M2	PTPRG	SMARCA2	PARP4	NARFL	SIGIRR	PI16	DENND4C	HEATR4	THAP6	ZNF135	RNPEP	ANKAR	KIAA1468	CMSS1	MEST	GNAQ	ANGEL2	BMP2K	PKNOX1	ADD3	TIMM13	UAP1	ZFAND3	MCUR1	RNF34	UBXN1	TMEM261	GRIA4	WDR6	RYR3	BHLHE40	UGGT1	PCSK7	PRIMPOL	SLIT3	ITGB8	PNPLA8	FAM114A1	NUDT4	TUBGCP6	ATP13A4	NEDD4L	CTNNBL1	NUDT9	AIF1L	SOCS3	MRPL57	CTSH	JUP	CLTA	RAN	LGR4	ZNF814	DIP2A	AC253572.1	FHOD3	FAM184A	TEKT1	MYOM1	CD36	NSL1	UBE2N	TRAF3	ATXN3	NMT2	CBLN2	OCRL	TINF2	DIP2B	TBC1D1	DNAH9	MYO15B	CTNNBIP1	GPX1	SUV420H1	SPRED1	MKL2	GUK1	PDE1A	GRIA3	LAS1L	WIF1	FGF12	CDKN2D	BEX1	PTRH2	TBC1D10A	RRBP1	CLIC4	ATP1B2	SLC25A48	ANGPT2	TPT1	ENTPD1	MAP3K19	MAP2K5	EXOC1	POLR2G	DPH6	BCLAF1	NSMF	EIF5A	ANKDD1A	PTK2B	ASB14	ADAMTS10	CWF19L2	ATP6V1H	CFAP20	CAMK1D	MRVI1	ST3GAL4	NYNRIN	PINLYP	PLPP2	SLC7A11	FAM227A	PIBF1	COX7A2L	TIPIN	HEYL	RP11-286N22.8	SLC38A3	LRRC3B	B3GALNT2	TRIM23	NOB1	CAMKV	CPNE5	FGGY	PEX10	RNF115	EP400	ACTR3	CA12	C17ORF58	FHOD1	SH3YL1	CHN1	C16ORF89	RSBN1L	MSMO1	KCTD7	GRB2	DUOX1	AK8	RSRC2	AHI1	DAO	TRAF3IP2	ZNF207	SH2B1	E2F3	MTMR4	NR1H2	PACSIN1	GNL1	NPC2	PLIN1	PDZRN4	SLC38A2	ABCA1	SYNE1	LARP4B	KMT2C	TMEM147	DSTN	SNCA	ZNF552	AKR1B1	MAGEF1	EPSTI1	ADCY1	ADAM10	C1ORF115	PABPC1L	DHX58	FAM129A	SETBP1	SAMD1	IFT172	WDR20	ST3GAL1	FSD1L	RPL29	HSPBAP1	FDXR	CIITA	TFDP2	CSF1R	MICAL2	TRIM45	TAS1R1	SULT2B1	SSR3	FZD5	TRIB1	POC5	SDK2	TRAPPC13	ST7L	PTGR1	OSBPL6	VAPA	CCDC65	TATDN3	RGL3	CD63	LHFP	MEGF11	DYNC2H1	GCLC	SHANK2	RAD54L2	RPF1	NACA2	PNPLA6	CSNK1G3	THEM6	GIN1	GDI1	GNAO1	ROBO2	UBE2L6	BORCS5	CLSTN2	TARBP2	RPL24	PSMB7	CRMP1	DYNLT1	SBK1	CAMK2N1	SMG6	TAF7	NUP210L	IQCA1	SYF2	BCO1	MTX3	FAM63B	EMC6	ATG14	CWC25	TTC23	STX8	VDAC1	ATP5A1	C1ORF87	PAPD4	SERPINI1	TTN	ARL6IP5	PGM1	SLC38A10	METAP2	SPSB2	CEP78	USP32	ASRGL1	PRKAG2	TMEM5	RNF26	LPP	GLMN	STAT2	WDR49	TMSB4X	SLC5A9	PPP2CB	PDZRN3	LRRN1	RNF13	CEP70	TNC	GIGYF1	UBE2D2	IGDCC3	GNB5	GRID2	ADRA1B	MAGI1	SMARCAL1	LY6H	KCNE4	CEP85L	COMMD1	BBOF1	TAF3	NR2C2	DCTN4	CUL1	PLCL1	TSPEAR	MBTPS2	EPHX2	DHCR24	ALKBH1	ICK	PNN	GPT	DAGLB	CFAP74	TCEAL2	C14ORF2	TBL2	PIK3CD	PRDM8	EVA1B	CBLB	BRAF	DDX42	STAT5A	TSPAN8	RAI14	ANXA4	ZCCHC17	PTPN1	GBE1	VRTN	FABP3	ATP2C1	OCIAD2	MORC3	PPIL2	SFXN2	COQ7	FBXW7	EXOC7	TBCCD1	CHSY3	NRG1	HERC5	PDZD8	PLA2G12A	PDPR	ECSIT	TXN2	ANKS6	ZRANB2	PPP2R2C	GPER1	RPL7L1	SPIN2B	SPRED2	MARK3	CAPZA1	SSBP2	AMY2B	DCLK1	MRPS25	SP3	EPB41L2	COPG2	PCDH11Y	SARAF	NUDT14	ST5	CHRNA7	P2RY1	NRXN3	NUP107	POGLUT1	ADM	WHSC1L1	SHARPIN	ZNF83	DPF2	FADS2	FBXW11	UNC13D	RASGRP1	BAZ2B	CENPO	GATAD2B	FUT10	COA3	LAMTOR2	USP3	LIPA	ENDOV	CP	LPIN1	POU2F1	TSEN15	AC004381.6	ORC3	TRAF3IP1	BIRC6	HPRT1	TM9SF2	PSTPIP1	CCT2	WDPCP	TYW1B	HPCA	SUOX	SH3RF3	SLITRK4	CAMK2B	AGTPBP1	EXT1	TMEM179B	PPP2R2D	SEMA3C	PDS5B	NFKBIZ	PUM1	ATP10A	SST	MT1HL1	NSMCE4A	CD226	FAM135A	SEPSECS	NLRP1	ZNF287	SCG2	H3F3B	FUT2	MAP1LC3A	ANO8	OST4	FUCA2	XPO1	APOD	ATP6V0E1	GNL3L	PMS1	MARCKSL1	NDUFB9	DPH2	MYO15A	PRR22	ZNF407	TFE3	PACS1	CPEB1	SFRP4	SERPINF1	CITED2	ZNF117	PBXIP1	FBXW4	SSH2	SMIM14	SLC25A16	AFF3	POLR2I	RBM4B	RPL39L	PRKCH	MYO1F	NSDHL	NINJ2	ACKR2	MLIP	GLT1D1	PHKB	EDNRB	ZMYND11	SMC5	MTIF3	METTL7A	SLC38A6	HSF4	P2RY14	RSRP1	PGPEP1	RYR2	ADGRG2	C10ORF35	GEMIN6	CYB561	ATP6V1C1	ZCWPW1	NUDT22	C10ORF11	NDUFV3	NECAP2	FAM234A	SETD5	CCDC7	SLC44A3	MECOM	TM9SF3	DENND1A	RBAK-RBAKDN	MAP1A	MED14	ADAM12	ABL2	HSCB	MMD2	JMJD8	TMEM9B	RPL7A	GOLGA8M	TRIM69	ZCWPW2	NDUFS1	WDR37	AMN1	SLC25A32	CA3	PIEZO1	GPAM	TOPORS	RPL13A	NCALD	ZNF266	FBXL13	SETD3	PDE7A	OARD1	GLO1	TTC27	AIFM2	PRELID3A	STS	ZMYM3	ARL17A	PRR14	AGAP6	RAB26	FRS2	ITGAE	MCCC2	NARS	CDK7	NEK4	DUSP12	USP10	PRDX4	NDUFA8	G2E3	NT5DC2	VPS37C	SLC2A1	S100B	RBMS3	SLC18B1	PLA2G16	DCXR	SMYD4	EFCAB11	C11ORF73	PSMB3	DLG3	ANXA8L1	C10ORF105	FAM49B	PWP1	DPF3	RSPH3	ZNRF2	TSC1	ERCC1	UTY	GTF3C1	PECR	SACM1L	TTC37	SNRNP35	TMEM55B	PPIL3	UBE2J2	TRIM32	PIGP	RPS28	TRMT10A	EHMT1	PPARD	CYTH1	UGCG	KIN	S1PR1	CCND3	CYC1	GSTO1	TM7SF2	LIPE	TCF25	ALG3	POLM	MTF1	C9ORF16	INTS10	DDX56	PRKAA2	MRPL24	ZNF563	TRA2A	RTN4IP1	ATP5G3	DDR2	NECAB1	NR4A1	E2F5	ZNF19	C19ORF44	KLHL12	C1ORF21	NCDN	LA16c-306E5.2	KHDRBS2	HACD3	RALGAPA2	USP37	FANCM	UTP14A	GPATCH8	SMARCD1	HAGH	SIPA1L2	CTPS1	MAPK14	SULT4A1	RPRD2	CACNB4	PAK7	MBD5	ACP6	LHPP	TMEM33	TDRD3	CNTN1	COQ5	NT5M	KCNJ16	NRF1	ATG4B	CCM2	CPNE8	GUSB	ZBTB8A	PARP6	FSTL1	DTNBP1	POLD2	SPPL2A	UPF3A	FAM73A	SCAI	ZNF131	MDGA1	CSRP1	WWC1	FAM149B1	ILF2	RRP7A	RNF214	IQCJ-SCHIP1	CD40	ZNF155	MPPED2	ZKSCAN1	ASH2L	PEX6	SELK	USPL1	RP11-403P17.5	DDX6	GRIP1	RAD23B	NEK1	PYGO1	CHI3L1	FN3K	OTOGL	FZD1	PRPF4	ERI2	NCOA7	DPH1	CHCHD5	ATP6V0D1	PHF24	GLIS3	CNIH3	PLCD1	FAM81A	ITGB1BP1	ZSCAN32	GPI	PSMD12	PAK3	ZNF143	PPP1R9A	TUBB4B	APOBEC3H	MAPRE2	CERS6	MEGF10	TMEM67	PELI1	GDA	SUB1	MRPS18B	TAC1	CACNB2	ZNHIT2	PSG9	RHOU	ACHE	PIN1	WDR54	TMEM132D	POLR2C	SLC2A3	MCF2	PSMC3IP	INAFM1	CDHR1	CCDC82	SUFU	SPIN4	FAM110B	VEGFC	CYCS	TMEM41A	PRODH	LAMTOR3	HDAC6	TBC1D2	RAC1	C11ORF49	ATP6V1E1	BLVRB	SARS	TUSC2	IGFN1	PCBP3	SRPK1	PLPP5	TMEM117	NPIPB11	TIGD5	LAMTOR5	PPP1R3E	CCDC124	JTB	ATP1B1	ARPC5L	KREMEN1	ERCC6L2	RIOK3	TCTE3	CADM3	MEAF6	ESD	ATG5	UBE2S	RGS3	B3GALT6	CEP152	MPLKIP	CD9	SLC4A10	MRPS26	ACSL4	PRDX1	RBM43	NDUFB2	AMMECR1L	FBXO31	CACNA1D	FICD	PROSER3	SPATA20	CDK13	HELZ	SMOX	CNGA4	NIPAL2	RCSD1	CPEB3	SELENBP1	YIF1A	HAPLN4	PAOX	ZFAND2A	TNS3	TOX4	CHRNB1	ATP8B4	RGS7BP	GRM5	CASP8	PTP4A3	OLIG2	PRDX3	SELM	ARL2BP	TTC13	SLC7A14	ZFR2	ELMOD3	BRK1	SLC13A5	CFTR	UBAP2	ZBED8	GRK7	MAP2K1	MAPKAPK2	CNBD2	ZNF829	INPP1	MMP16	TMEM167B	IL3RA	FOXK2	CENPBD1	PIK3AP1	SNX33	SLC35F4	SPATA24	CCNE2	AP5B1	PPP2R5E	SPCS3	ZNF420	DTD1	USP48	SLC16A10	ALS2	SLC26A8	NPIPB15	POU3F3	TTC12	RP11-729L2.2	DOLK	PHYHD1	STAM	PFDN2	DOPEY1	NUMB	PTOV1	TECPR2	ATPIF1	RERE	BEX2	CRYBB3	NFYB	CTB-127M13.1	GPR149	PAPLN	NDUFAB1	ZNF250	GNB2	PIGZ	ZNF382	TRAPPC6B	ANKRD27	ZNF726	RBKS	NCAN	SLC25A36	HIRA	FLVCR1	CDK5R1	DPCD	PRR13	AJAP1	SLC39A8	ZBTB5	TFG	TJP1	UNC50	TMEM130	PDZD4	FAM46A	CLDN4	PSMA4	FAM184B	MED6	ADCY3	TLCD1	SEC61A2	C9ORF78	AUH	KLHDC10	KANSL1	GALM	SCUBE2	SIRT4	FBXO6	INTS9	MBNL3	DYNC2LI1	GPR39	LSM14B	EFEMP2	MBOAT2	TBRG1	EMC2	IFT43	FAM198A	SFT2D2	ABCC9	SPOPL	ADI1	USP45	MS4A5	GPR137B	ENOX2	TOMM22	SLC25A33	ZNF208	DLGAP4	SRSF7	C20ORF24	C9ORF129	MRGPRF	SGMS2	UNC5C	AP2A1	GABRA4	PARK7	C5ORF56	MRPS7	NBR1	CAPRIN1	PRKCB	ATE1	TEX10	WIPI1	PLD6	CCNI	OSGEP	ANO4	TAC4	URI1	NMT1	ROR1	ZNF44	TMEM59L	PMPCA	RHBDL2	SDF2L1	TUBGCP2	BID	PC	UBXN2B	LSAMP	ITCH	TRIP11	RP11-145E5.5	SPIN1	CLUAP1	C1ORF159	SLC35F5	TRIM47	FAM69C	STK10	INSR	ALMS1	MRPL36	HBS1L	EDF1	CCDC66	KLF12	TNFRSF14	ZNF33A	USP5	KIF15	CREB3	SSR2	LMF1	CNPY1	COX6C	TCEANC2	SIN3A	NAGLU	THRAP3	POLDIP3	ACADM	TMEM168	GOLGA8B	ZER1	RAB18	RNF114	SPRY1	TRMT13	PHF1	NPTN	ACYP1	MX1	ZNF383	ADGRB2	UTP18	C4ORF33	GIGYF2	DDX3Y	GARNL3	FBXO36	DDHD2	SCRG1	MTO1	FEM1C	WFS1	DNHD1	MRPL19	NDUFB7	DRAM1	LARP7	SLC30A9	FREM2	DGKH	AP1S1	NBPF9	UNC79	ERC1	ZSCAN23	MRPL39	TIGAR	CAPN2	NDUFV2	FAM198B	TMEM164	DUSP3	VWA3A	EPB42	ZNF519	CHL1	ALDH1L2	UPF2	FAM160B1	SAP18	GLIPR1L1	MCF2L2	CUL4A	ZNF180	PDE7B	MTMR14	EIF3J	UBAC2	RNF150	MGAT5	RTN4R	ANKRD24	CPLX2	SETD2	CCNL2	PEX2	SEMA6A	PIGL	NDUFAF4	NT5C3A	SV2C	VCP	ZNF487	RABEPK	PHF5A	CLIP1	XYLT1	ITPKB	C12ORF29	MED12	KDM4C	TSPAN13	GNA14	COG6	H2AFZ	ARFGEF2	DNM3	GALNT2	SCRN3	ABCF1	JAKMIP1	FOXRED1	CS	C1QBP	MADCAM1	NAMPT	BAG3	MTRNR2L8	QARS	PINK1	GINS3	ZNF397	SOBP	SLC9A8	TRIM16	IRF1	NOCT	GBA	PHTF2	YY1	BAG2	ZPLD1	TAPBPL	RPS6KA2	LRRC19	WTIP	FBXO11	HTR4	EPHB6	ZFP1	CDC14A	RPUSD2	ATP5H	ZGRF1	KIAA0319	ABHD15	BTN3A3	ATXN7L1	MAFK	RBM22	SENP5	MAP6D1	CDK20	C10ORF2	PODN	CELF4	CEP192	XPO4	CYHR1	RPS16	C2ORF68	DNAJB9	CTH	ALKBH8	GAS2	EIF3A	C1ORF198	NAF1	PRPF40B	DCTN2	DYRK1A	CADM1	RBM33	SNX27	C14ORF142	HEY2	SP2	FAM153B	PON2	ILKAP	PTGIS	RHBDL3	ZNF528	IPO7	OLFM2	ARFGAP1	APBA1	RMDN3	PSMF1	PAICS	PPOX	PLD5	GABRA2	ZNF69	KLHL32	HES6	CYP21A2	REPS1	PER3	INTS2	PHF7	CLNS1A	PLB1	PIK3R1	PNPLA3	PNPO	WNT8A	LTBP4	WIPF2	C19ORF53	ZFY	SLCO2B1	BCL11A	PCP4L1	BARX2	PREP	SSH3	MYO19	SLC44A5	C19ORF57	DEGS2	NOG	C2ORF80	CCDC28A	IGSF22	ZNF256	TLR3	HSD17B13	SCRN2	INTS8	PAK1	YY1AP1	TOMM34	CTNNAL1	ARHGEF7	SEC13	ENOPH1	ADIRF	TIMM50	CCSER1	TAF8	GALNT18	ZNF114	SLC6A13	EIF3E	ADNP	ACAP1	STPG1	INPP5F	TBCE	SHC3	ZDHHC12	CNRIP1	ANO1	FBXO30	ASB13	PCDHB10	PCYOX1	SMIM3	STAG3	DUS4L	SOCS7	NKIRAS2	ACSF3	MTMR3	PDE8A	ZNF211	SSPN	OPRD1	IFITM3	XRCC2	RARG	DDX49	C9ORF92	SNRPC	ZDHHC23	GUCY2D	C21ORF33	NBPF11	TMEM123	DTX3	VAV3	RFX4	HSH2D	PHYKPL	IPO9	PHC3	DPP6	RRAGA	CTD-3105H18.18	RAP1GAP2	MYH7B	ZNF234	YIF1B	RP11-894J14.5	LRRTM3	PVALB	CCDC74B	S100A14	BUB1B	THNSL1	HP	HSD17B8	GPR34	TG	EGR1	EML3	ST7	SLC35D2	SERGEF	KIF26B	SPCS1	G0S2	MUC6	ZNF425	RALGAPA1	KCNE2	GABRG3	ATP5D	GPCPD1	ASPHD1	CD83	DAP	RPL23A	SMAD6	PPP2R5B	ARHGAP26	POLDIP2	NSF	GTPBP6	ACBD7	KCTD16	GLOD4	AMD1	ISOC2	CTC-490E21.12	ACVR1	TRANK1	KCNA2	DESI2	LRCH2	NDUFS5	MROH7-TTC4	FEZ1	PIEZO2	BTN2A1	EHD1	CLK1	MOGS	SPTBN4	EIF1AX	TPST1	RNF219	SDF2	ZNF627	KCNQ3	MAP3K5	PPDPF	CHN2	CA2	TWF1	OSBPL2	VPS29	FAM227B	CCDC190	SLC27A4	SLC23A2	RIC3	CHRFAM7A	PHYHIPL	USP16	SNAPC4	EMC7	CALY	MALT1	SEC31A	FAM90A1	RASSF2	MAP3K3	APC2	CDC27	CTSK	SMIM12	OLA1	PPIB	GPANK1	KCNAB1	FAM193A	STK38	STK16	NFKBIB	CISD2	CDK15	MAOA	SLC35C2	PJA1	SH3BP4	KCNK1	CRACR2B	SLC16A7	C2ORF44	CLOCK	ISCA1	SAMD4B	LANCL2	BACE2	FAM127A	GOSR1	ANO5	STK24	SNRNP40	TSPYL4	PRADC1	AGBL2	HADHB	UVSSA	UFC1	EXOC4	CDKL3	CAST	KDM2A	AP4S1	PNKD	TATDN1	POU3F2	DCT	SEL1L3	CDK12	PSAT1	PDLIM3	FAM200A	WBP11	NCAPD2	HIVEP1	CPD	PSMB2	ATP6V1G1	HOOK3	NEDD9	LGALS1	CNTN2	ZNF148	PLTP	PCYT2	RAB11A	SIK2	PI4KA	SH3D19	L2HGDH	GADD45GIP1	MTRR	ZRANB3	MRTO4	NDUFS7	CAPZA2	EMC4	NFATC4	RFC2	CNEP1R1	ZNF550	OPRM1	COLQ	ERLEC1	C1ORF174	ATP6V1D	PLSCR1	MAD2L1BP	AIP	ZBTB6	RAB34	PAN3	PPFIA1	PGAM1	ZZEF1	CRACR2A	CTNND1	IFNGR1	GOLIM4	NBPF1	TRIP12	MAP4K4	COL4A1	HES1	CKAP5	SPCS2	SMIM4	DTYMK	CNTNAP5	LMF2	PRMT3	TMEM18	HMCES	HLA-E	LPXN	IFT81	DHX8	USE1	NID1	SLC4A8	EIF2AK1	TRAPPC10	SH2D3C	GNAI2	FBXO17	FOXO1	CAT	PRPS1	PPP1R16A	MAST4	KCNB1	UCHL3	CNPY3	BCL9	SIN3B	NDUFAF2	GRB14	PPCS	PIK3R4	BCAR1	CHD7	NPFFR1	UBE4A	HOMER1	DRG2	SLC10A1	COBL	CLEC11A	ENO1	NAP1L2	COL7A1	RFNG	TOP2B	PGAP1	CDC37L1	PIGH	ZNF699	ZSCAN21	PON1	OSBPL3	ZGLP1	IFI27L2	RNF19B	MED1	HIAT1	FAP	SULT1C4	AGBL3	PIGN	ZNRF3	RRAS2	CACNA1B	GJB6	FASTK	RAB3GAP2	GABRD	C17ORF104	RP11-435I10.4	AKAP5	ARRB1	PCSK5	CBL	APOLD1	SNUPN	DCBLD1	SNX10	C2ORF40	PPFIA3	THAP8	DIS3L2	BCCIP	SRBD1	MBTD1	GMPR2	USP11	OOEP	ELFN1	PRICKLE2	DTNB	EPC1	SLC35E2B	CDH5	AGPAT2	VEGFB	KLF7	NGDN	LCLAT1	ZNF595	RAB4A	DNM2	ACTL6B	ANKHD1-EIF4EBP3	PLOD1	ACAA1	HDAC10	ARL8A	IQCH	ATP2B1	D2HGDH	CRELD2	OXTR	PAK1IP1	STK32A	ATP9B	ZBTB34	TOP1	CCDC34	GDPD1	LPAR1	TBCC	ZNF654	WLS	PDE4C	ATP7A	NMNAT1	WDR83	SNTB1	UBR7	CNTD1	WDR92	LRRC23	TCF12	SLC35B1	CREB5	TMPRSS3	GMPR	RPS6KC1	RPGRIP1L	NAGA	UQCC1	DOCK10	C6ORF62	KCNC4	TNKS	CXCL14	OS9	BCORL1	LETMD1	NETO2	BUD13	CAPRIN2	SYDE1	IGSF5	LIX1L	PTPRK	PRTFDC1	RGS20	SHROOM3	PARP1	MEF2C	PLCH1	TANC1	WDR61	SMARCB1	ANKRD52	BRAP	APAF1	SENP2	TRMT12	EPB41L3	N6AMT1	DHRS1	IL12RB2	ATG9A	CASP2	CSNK1E	CDHR2	HGF	MTMR12	ATRAID	COPS4	ATP1B3	TRAIP	BMS1	FA2H	ZNF408	RRP8	PLCXD3	COL6A1	NF2	HSD17B12	CCDC85B	SLC9B2	MRPS9	POLR3GL	FAM186A	ITM2C	RNF38	MRPS21	GPR173	CYP46A1	CD276	NDUFA6	ASAH1	COG2	TMEM150C	BBS4	SYCP2	UBE2Q2	G6PD	KCND3	UBE2B	HYDIN	RIMKLB	HMGB2	NCOR1	MTMR9	DRG1	LAMTOR4	CDH18	ADAT2	AMIGO1	BPGM	PHACTR4	ZNF324	STRADB	LRRCC1	RP11-287D1.3	SCPEP1	ZNF317	LSMEM1	GLUL	PTPDC1	NALCN	ZNF638	CTD-2535L24.2	FBXO42	ACOT8	SPDYE1	ADGRE1	IRF7	TRMT11	OGG1	RPAP2	ZNF334	ZNF562	BAG4	SAMD15	ZNF644	CENPP	FGF22	AC068533.7	RNF167	PRKCG	MARCKS	NPIPA8	THBS2	TPH1	AUTS2	CAMTA1	PARM1	LNP1	BTN2A2	PPP1R1C	CREBL2	ZNF467	DNAJC18	LUC7L2	CLPTM1	CCP110	AURKAIP1	RRAGD	DZIP3	PAQR8	SLC25A27	METTL16	TTYH2	SMPDL3A	SLC45A4	UBR1	LAMB1	CIZ1	GABRA3	ZNF138	EVC	RASA2	FNDC3B	ARHGAP9	ARNT	CTIF	NUDT5	SPPL3	ARID4B	ITM2B	SMYD2	TBCA	TUBB4A	SEMA4G	ARRDC3	MASP2	SHD	CLSPN	ERMAP	MPP6	TMEM143	UBA2	RUSC2	INTS12	EFCAB14	EIF3K	CSDE1	ERCC3	ARL9	CHRNB2	SCN5A	HTR3E	BATF2	KLHL6	ALG1L	PTPRB	CLEC5A	AKIRIN1	PRPS2	FAM200B	DPAGT1	MET	PDK2	FGFR3	NIPSNAP1	SSBP4	ADAMTSL1	ALG1L2	IKBKE	C11ORF87	RPL21	LRPPRC	PDP2	TMTC4	GADD45G	GCKR	MEIG1	NPL	PUM2	VPS53	C2CD3	TCF7L1	JADE2	PDK1	ATG12	BTBD1	HAUS5	PPP1R8	CYB5A	MAG	ZNF354A	MFAP1	FHL2	CCDC79	DDX4	ST3GAL6	PCDH8	UNC13A	NUP62CL	NSMCE2	RP11-219A15.1	SETD7	SPOCK2	HIBADH	GPR158	STARD13	NUP153	ARHGAP24	MCMDC2	ZNF556	ABCB1	FZD8	NPY	TRIO	ZNF106	FRMD4B	WDR46	RPL18	KY	INO80D	CHD6	GBAS	PCGF1	YTHDC2	AQP11	ADPRHL1	TMX3	COMMD10	SHISA9	MRC1	ATG4A	HIP1R	POLR1D	CMIP	EPM2A	KIFC2	GALK2	EPS15	ZNF646	SMU1	C17ORF67	IL6ST	CWC15	SENP6	ATP2B2	C12ORF75	ADAM22	TRNAU1AP	MKRN2OS	EMID1	ARID2	DOCK5	ATP13A3	EFNB2	DBF4B	TMEM14C	SLC9B1	ABCC3	MRGBP	LYPD6	FER	C1S	UBTD1	AASDHPPT	ZSCAN2	RLF	ZNF385D	PLXDC1	TFCP2L1	FANCI	IPO4	DEF8	CFL2	ADAL	GLRX2	ZNF529	TRAPPC11	SULT1A2	CAPS2	ASIC2	CELF2	ERICH1	PDE2A	LRRC4C	UBLCP1	MPC1	ZNF48	ATAD3B	SPTY2D1	ZNF461	QTRT1	DAPL1	EIF3M	ALDH9A1	SPEG	LYST	PDCD1LG2	SYCP2L	LYNX1	SQSTM1	PNRC2	CEP97	CDH9	CXADR	SMG7	MAL	RNF181	ZNF146	FAM3C	KAT2B	NT5DC1	HSD17B4	VPS9D1	UBXN6	ATP6V1A	YWHAB	ZFHX2	TCEAL5	SRP68	APIP	RAP1B	TMEM19	SUN2	SLTM	ARL6	DVL1	CSNK1A1	UBXN7	SEZ6	KIF24	SERBP1	GRIN1	LLGL2	SMARCC2	USP15	PDHA1	ARHGEF3	SNX2	BCAP31	TFAP2E	NRL	ADGB	CAPN3	ETFDH	BACE1	COPS8	C16ORF95	MRS2	ZNF430	MORF4L2	TRERF1	NUBP1	TRMT10C	MRPL9	MRPS30	RAD52	SLC46A1	RPL32	PCMTD1	ARHGAP21	DAPK2	AKIP1	CAPG	KPNB1	GHDC	MAK16	KIF22	AZI2	PGP	ARL6IP4	PCGF6	PGBD5	EIF3I	ZNF584	SRSF2	CENPT	ZNF567	EFCAB13	C2CD2L	ARHGEF1	FAM168B	VIM	BAIAP2L1	APRT	SDHB	TTC21B	PLEKHA4	PDZK1	HERC4	HS6ST3	NECAP1	GMPS	FGF1	IZUMO4	TXNL4A	SCN2A	SYTL2	STXBP4	C9ORF84	ZNF385C	NCEH1	FAM204A	ATP5SL	YWHAQ	NEIL2	ZNF41	UNC93B1	POLK	LIMA1	MARVELD3	NAPEPLD	IK	PLA2G15	ACTN1	PDSS1	PPP6R3	HSD17B11	MRPL17	FAM178B	RARB	CXORF58	CACHD1	SNAPC3	FSD2	MDK	PGRMC2	KPNA6	NAALADL2	TRAPPC3	PPL	USP18	POM121	ZNF777	ANKRD13C	ROBO3	CABYR	EDEM1	TENM4	RBPJ	RCL1	RP11-166B2.1	CTD-2528L19.4	RP11-347C12.1	PLXNA2	NCOA5	IFT57	ZMAT1	ATG101	RALGPS1	MED9	EPS8	SLC35B2	MTERF2	STAT4	APCDD1	FOXP2	AMPH	PRIM2	C4ORF3	UBE2J1	SERINC3	EDIL3	ELOF1	LARS2	SLC37A1	ESYT2	TP53INP1	RUNX1	CUL7	HSPA8	PPP1R7	TMEM8B	RIN3	TCEAL3	MGA	DDIT3	OPLAH	ARID5B	WWTR1	SRFBP1	DSCAML1	SYNJ2	ICE1	FANCC	ATP5I	DPYD	AC092835.2	MDFIC	NATD1	ZPR1	RSU1	CHRM3	IFIT5	FERMT2	ITSN2	SLC35E3	ZNFX1	NIPSNAP3B	GSTP1	ZIC4	TRAF1	RCBTB1	TKTL1	CDKN2A	HDAC2	PRNP	SLX4IP	SCN3B	ZNF521	GTF2A1	MAPK10	KIAA2026	CCNJL	AHCYL1	MDGA2	CWF19L1	FOXJ3	SLC25A25	IRAK1BP1	PIGC	CCNDBP1	PTRHD1	CEP95	SGSM1	PITPNC1	RPP25L	U2AF2	ITGAV	NIT1	TRMT6	NFE2L3	BCL7C	NUP133	FAM134A	CASC3	GCDH	EPC2	CHRNB4	TTC28	NDUFC1	POLE3	ADD2	EHD2	ZNF827	DBT	CD99L2	BDP1	NSMCE1	TRIM9	SCARB1	MAP4K5	GALNT1	SGCZ	CELSR2	C20ORF194	AHCYL2	IARS	IL6R	MYSM1	NPAT	ITGA2B	EXOSC4	RNF17	SLC7A8	VPS39	CATSPERG	FRG1	NCS1	CPNE3	RYR1	SLC25A28	SAMD9L	FAHD1	VWA5A	PANX2	PACRGL	ADGRA3	AAMDC	NBPF15	NCBP1	PLLP	KAZN	TBC1D7	LYRM2	ANKRD36	PPM1G	CHCHD6	ZC3H8	SARM1	SLC45A1	KIAA1107	HNRNPC	ACP2	RP11-514O12.4	EEA1	KDM1B	VSIG10	SNX30	SCML1	ACOT13	TBCB	ICA1	TSR2	SYNJ1	SLC4A2	ZSCAN5A	ZHX1-C8ORF76	WDSUB1	EID1	ANGPTL4	TAOK1	SEMA6B	IP6K2	PEX11A	GPR146	DSCAM	POLH	B3GNTL1	PRRT1	CNOT10	SVIP	CFAP221	MCRS1	MMP17	ALDH5A1	CERS3	ABCD3	GPHN	RABEP1	MAP3K13	UBA6	LRRC45	PA2G4	MEIS2	SPOP	CREM	VRK3	RPL27A	STRBP	TMEM217	ARF6	AUP1	ECE1	ENSA	LDHD	RNF135	KCNIP3	COL19A1	PDCD2	RBM39	WDR41	ZMAT4	GPRASP1	METTL18	COL25A1	MSLN	ARL4C	AP1G1	SMG1	MTERF4	DTX2	MORN2	MCM4	RFK	ACTR6	POLR2L	THEMIS	ALPK2	HIST2H2BE	LSR	C1ORF186	TCF24	AP1M1	AC013461.1	PKD2	PBX3	RP11-111M22.2	NMBR	DHCR7	TMEM45A	CTNS	NAV1	SFR1	MON1A	ANKRD40	NCAPG2	NUDCD3	AREL1	CLDN14	PGRMC1	SMOC1	KLHL24	UQCC2	RFX3	KATNAL1	METTL24	PDE6D	LTA4H	ATP1A3	C1QTNF4	MGAT4C	AGO2	ZNF720	ARID1A	RIMBP2	ADAM23	ZNF557	NUP160	C7ORF73	RIPK1	NOP58	APOBEC2	STARD7	FBXO34	ADGRL2	NUMA1	FAM175A	RPL10	IL17D	RAB30	WARS	PRPF3	NFYA	DMXL1	ADAMTS6	VPS13A	ANKRA2	WASF2	XIAP	HDLBP	MYH11	HLTF	ARMC4	PLPP3	REEP6	PRKAA1	NKD1	RUVBL2	C5ORF24	ADAMTSL3	SRPK2	TAF2	CDV3	NUB1	IDH3B	MT1E	KIF20B	RXRB	STK36	ORAI2	IL16	DXO	AC010287.1	LCAT	RBFOX3	SLC8A1	PPIP5K1	ACSBG2	TBC1D2B	STARD4	LY6E	HSD3B7	PCCA	RANBP3	DESI1	AKT2	PLPPR2	SLC16A1	CNTNAP3	SBF2	DCAF4	KIF11	MRPS27	XKRX	KDM8	NPM2	CPSF1	B3GAT2	CEP68	RP11-701H24.9	CDC73	C5ORF28	MLH1	UBAP1	CDK18	RBBP5	C1ORF101	RAB23	SLC3A1	SLC8A2	EGLN1	HIST1H4C	NECAB2	GPR22	TCEA1	NXNL2	FBXO22	FRA10AC1	ALDH8A1	TET3	MRPL43	SLC25A42	POLR3G	CD96	NCKAP5	FANCL	HLA-DRA	C17ORF62	OIP5	WDR27	DDI2	GSTK1	PTCD1	TRIM14	ALAS1	DRC1	ELMO1	GTF2H2C	NDUFS6	HN1L	FBXL19	SLC2A8	TLE1	ZNF81	FUBP1	COX5A	VIPAS39	TOM1	C5	DCAF12	PLOD3	GALC	SLC25A11	YWHAZ	FRMD6	SCRN1	EGLN3	MCM9	TBX6	MORN3	DKC1	ATAD2	RP11-248J23.7	KBTBD2	ZNF335	CACNG2	DNPH1	ICAM1	MPHOSPH6	POU6F2	PTPN14	KIF13A	RNF169	CDC40	ZSCAN30	CARNMT1	BCL2L13	NAP1L5	GRN	LSMEM2	RP11-407P15.2	CA14	TMEM183A	SLC29A3	METTL25	OR7A5	CHRM1	SOX21	WEE1	MMAB	GSTZ1	UBL7	AMIGO2	ZNF770	CHD1L	PDCD11	LRRC56	KLF4	TEAD4	UNC13B	FSIP1	CKMT1B	CTU1	VWC2	COLEC11	KLHL11	GRHPR	ZNF275	HSPG2	RASL12	ZNF248	RP11-447L10.1	CAMSAP1	ZNF233	ALDH3B1	CMC1	C1D	CNIH1	LSG1	RXRG	ARAF	FAM189A2	RP11-577H5.5	CSGALNACT1	ICA1L	TMEM254	CDC42SE2	IRF2	TMEM50A	FBXO16	DERL2	SECISBP2	DHRS4	GOLGA6L9	ACADVL	ARHGEF4	SHISA6	KCNIP1	TMEM260	RP1-138B7.6	PAQR4	COG3	MT3	PSMD5	ACTR10	SPRYD7	C1QL2	FEM1A	SHOC2	LDB2	AZIN2	GSTM2	ZNF358	RPS14	IDH2	ARPC2	LMOD1	LARP6	USP12	MYOT	NCAPH2	DHFR	UPRT	CCNG1	MAML1	ARSE	FAM92A1	CEND1	SLC24A1	NDUFB11	ACTR2	PEAK1	ITPRIP	PHACTR1	ZNF346	IGFL4	LAMP5	KCNJ10	ACACB	NEK7	SSX2IP	ZNF791	DSE	TLN1	UIMC1	PCDH17	PIK3CB	DNAH8	COIL	RWDD2A	ZNF583	FBXO33	C11ORF24	SAMD8	MARK2	LSM2	HELB	TMED5	FAM234B	CHCHD7	ADAMTS18	FOSL2	TIMM44	NIM1K	EIF2S3	WBSCR27	ANO7	ZNF532	FEZ2	UHRF1	MAP3K10	IRF2BP1	FAM134C	PCP4	VWA3B	MAP2K3	TPPP3	RILP	POLA1	TEX15	C15ORF40	LSM6	CDC25B	TFIP11	MEGF8	LAP3	TIMM17A	RFC5	ZP3	EXOSC5	DHX15	FAM117B	ZNF639	AKAP11	NEK9	RNF113A	MUSK	CDK9	NDUFA3	KAT6A	NFE2L1	ZNF788	NPC1	RPS4X	SLC39A11	TRAPPC4	P2RX7	RAB19	KLF15	SKIL	SYNDIG1	QPRT	SURF4	COA1	LETM1	RP11-514P8.6	RBM4	FAM216A	RP11-977G19.10	HDAC1	TMEM246	DNAJC15	NCL	COQ10A	MAX	SORL1	WRB	BZW2	SIAH1	ID3	MAP3K14	MAATS1	CA5B	TRRAP	ELAVL2	LGR6	STXBP5L	ASB3	HUS1	HNRNPH2	ARHGEF17	NONO	ATOH8	LARP4	TOR1AIP2	DAB1	SPEN	ACSL3	C12ORF49	SDHC	NIPAL3	ZNF823	ATXN1	CDK17	GRIK5	GOLGA5	NBPF26	CHMP2A	PARPBP	TANGO2	FBXL6	SEC14L1	WDR43	SPA17	NAT8L	LARS	APMAP	BCR	RBL1	THBS3	ZNF546	ALAD	RABGAP1	ZNF362	CDK11B	ARFGEF1	MPP2	IREB2	SS18L1	DDAH1	DIS3L	LYRM5	B4GALT6	YBX3	RP11-314N13.10	LPCAT1	GGPS1	RPS5	BTF3	STK17A	MTCH1	RPL37	TMEM57	RCC1	DGKE	JMJD4	CHTF8	POP5	B3GALNT1	LMBRD1	BICD2	PYGM	PDK3	CHKA	MYEOV2	TRIB3	TBC1D20	BAHD1	TRMT2B	DDX52	FHIT	HELZ2	LDHC	STK4	CNTN5	SLCO5A1	CNBD1	ANKRD30BL	POLR2E	RP11-613M10.9	CDS1	POLR2J	ORC4	BMPR2	SMARCD3	NFIA	CABP1	C5ORF63	JAZF1	CDK10	FAF1	DARS	PPHLN1	SPATA21	RAB32	IRAK4	MATK	DNASE1L1	PKHD1	COPS5	AFG3L2	CNDP2	ACSM3	LYSMD1	PDE6C	CACNA1C	FRZB	ETFB	SPATA31D3	KIF4A	DGCR6L	MAPK11	IDNK	MRPS10	C16ORF72	SIRT6	STK25	AVPI1	CTD-2207O23.3	SPNS2	ATAD3C	PSMG1	IMP3	ALOX5	KIRREL	ERLIN1	SPG11	ALG13	MAP2K7	ACOT6	DNAJA3	DYNLRB2	MYO5C	NFAM1	AKAP3	LARGE	DUXA	GALNT15	MASP1	CWC27	SKIV2L	C2ORF72	GNE	TMEM94	HSD11B1	ZNF404	PRR36	VAC14	TM2D1	TRMU	AMDHD1	RFXAP	WFDC10B	AGAP9	GLCCI1	DCLK2	KDM7A	AIDA	IMPDH1	GAB2	SPAG7	RAB6A	NADK2	TMEM242	ASL	USP22	EFR3B	CISD1	MPV17	PITHD1	PRKCE	FBRSL1	TTC7B	AK3	UMPS	FARSA	SOS2	ATP13A2	MTHFS	ZNF558	ATL1	PHF12	MTA2	HSD17B1	PPM1A	TFB2M	PAFAH1B2	SGPP1	KDM1A	COMMD7	PUDP	CLCN7	BRIX1	MAGEH1	RPS15A	CNOT8	SAT1	KLC2	CCDC178	IER5	DHRS3	MSH3	AFF4	HINT2	ATXN10	SPATS2L	METTL15	PTPRA	THBS4	PDE12	C5ORF22	DSC2	ARMC1	SETD1A	ZNF621	U2SURP	WIZ	GDAP1L1	XPNPEP1	TAB3	SEC23IP	EVC2	ANKRD9	TBC1D32	ABI3BP	MVD	CYSTM1	ZDHHC9	OSTC	CARS2	SPAG1	DLL1	NUDCD2	UBA1	MYO9B	AGAP1	RAP1GAP	GRIK2	SPSB3	CH507-9B2.3	ZFAND4	ZNF229	NEK5	ST6GALNAC2	CIT	TNFRSF10B	VANGL1	CCDC173	SCRIB	HSPBP1	RNF6	ZSWIM8	RSAD2	ASTN2	IGSF10	SLC25A43	C7ORF50	YAF2	DCAF7	CCNC	ARHGAP29	HSPA12A	SLC13A3	C3ORF33	MOB3A	FAM175B	MRPS18A	TARS2	MRI1	NNAT	CEP85	SLC5A10	PLAC1	SPATA3	IL18	C14ORF159	SV2B	ETS1	SLC31A2	STRC	LCMT1	GRK6	CCBL1	SOX15	GPR108	DEDD2	SPECC1	CTD-2561J22.3	CDON	POLR3F	ZNF132	MED17	ZNF438	PGLS	CYB5D1	TMEM98	MICU2	RFC4	CNTN3	OXLD1	PTPN13	GREM2	CD74	TNFAIP2	HLA-DRB1	RPRD1A	RP11-511P7.5	RIN2	CUTC	ARMCX3	NR2F6	MEIS1	SHISA4	PHKA2	USP33	DISC1	ARPP21	GPATCH3	DCDC2	SPIDR	GLRX3	LMBR1L	SDF4	DGUOK	MOSPD2	PHKG1	UBE3C	POLB	PLEKHM3	PHF19	ALKBH4	RNF128	LUZP1	SLC25A18	GRK4	SFPQ	ECT2	DCC	NTMT1	FAM217A	ARF1	TTC38	PHAX	HECTD1	GALE	ZNF615	UBA3	PLK2	MED12L	PRRT3	DAD1	ABHD10	RNF121	TPD52	KIAA1919	SHMT2	MCTP2	GTF2E2	MCEE	CTTNBP2NL	FKBP2	IL17RC	SCAF4	CH507-9B2.9	MIDN	PPM1E	SHFM1	KIAA1109	PDE9A	REST	BUD31	ZFYVE28	MRPL27	FABP5	S1PR3	PLEKHH3	KDSR	ZC3H12B	ZNF160	TAF4B	ASIC3	ALG12	CTSB	DNAH14	COL4A5	SOX12	LHFPL2	TMEM198	FBXW12	CERS2	FCHSD1	PHF3	NAP1L3	HNMT	ACSS3	SKA2	CPT1A	DLC1	KIAA0355	DNAJC3	PHLPP2	CHRDL1	RNF220	TNFAIP1	TSPO	SUMO1	C19ORF52	NAA60	TDRD7	TCAP	FAAP20	CEP55	SLC25A3	NOL10	SPOCK1	FAM13A	PPA2	NUP214	MIEN1	ENTHD2	CEBPG	MED16	DNAJC16	TRUB2	MAST3	NDUFB1	GALNT9	BBS7	ZNF582	GAL3ST4	IRAK1	UBA52	MOSPD3	CSK	ETFA	OSBPL8	SNX8	POU3F1	GTF2H5	AMPD3	PADI2	ALG5	CDIP1	ARSB	PCBP2	RNF166	CBWD2	BMPER	SCAMP5	ZNF75D	PDGFA	GRINA	CTB-55O6.8	COPE	RYK	AP3B1	GALNT11	BARD1	KIAA1614	PPA1	PNCK	SRSF9	SH3GLB2	RRM1	FRRS1L	STAG1	DPP8	ZFYVE16	EIF4ENIF1	PLCG2	CCDC67	PROCA1	AKR1C3	GRIK1	CBY3	SMIM17	SUN1	ORMDL1	LMNB1	NPHP3-ACAD11	NTNG2	MAP1B	SSR1	LANCL1	RAB39A	TAMM41	COG1	SAMD4A	MAPK13	FHL3	MYLIP	SPDYE6	TPP1	IKBKB	NEB	CTD-2135J3.4	RRP1	RARS	DNAJC4	ZNF696	SCAF11	PYCR1	RCOR1	OBFC1	SCAP	CCDC84	PTAFR	SLC2A9	GLIPR1L2	HMGN2	GBF1	RPA2	IFT74	ZNF701	ACTG2	DNAJB1	NIPA1	CA10	HSPA1B	C12ORF56	PURG	POLR2B	CCDC88C	ZNHIT3	RBM41	SCD	NAE1	FAM114A2	TECPR1	DGKB	PHLDA3	CASD1	NSUN4	COL26A1	TTC9C	SMARCA1	TYRO3	METTL23	NAB2	DDB2	ADARB2	PCED1A	PAIP2	PER1	DNAJC28	DCTD	DNAH3	TTC6	GRHL2	PDCD10	RPL35A	CRK	ODF2L	FAM208B	PSMC1	SH2D4A	CHD3	VEPH1	OSER1	ALKBH3	SAP130	PON3	RNF103-CHMP3	TMEM126B	PRKRIR	AP002884.2	ZDHHC16	ACTR1B	PM20D1	EIF3F	TXNDC11	ANKRD17	SEPP1	CSMD3	MTHFD2L	SIRT5	KIAA1147	MTBP	TMX4	COASY	MRPL14	SPIN3	CXCR4	ACBD4	COLGALT1	PRICKLE1	RNASE1	PLEKHJ1	LSM8	NEK3	STRN	C19ORF47	NOS1AP	FOXP1	RAB9A	RABL2B	BPIFC	KIAA0226L	ABCB7	CTCF	SLC6A9	CD163L1	TTF1	SMIM10	EEF1A1	SVOPL	MESP1	LRRTM2	TRA2B	GEMIN5	UBXN4	ALOX5AP	C12ORF66	GM2A	BNIP3	PGK1	SERP2	MAPK6	PUF60	RRAGC	CFAP161	INSIG1	TRIM11	PRKAR2B	LMBR1	PUM3	MPV17L2	SPON1	STXBP5	CLTC	TMEM229B	PIP4K2C	BAG1	P2RX4	PRELID3B	IFI27L1	PKM	RBM8A	VMP1	PLD2	PLEKHG5	RAB40B	RAB10	ASNA1	HSPA5	SYT16	PDE1C	LYRM4	TRAP1	KIF9	KCP	GSTCD	TFPT	SLC27A2	BCL2L1	PRR7	RPS25	DIRAS2	CNOT7	NR2E1	SOX4	TCEAL6	SPINT2	WDR44	SLC35F3	TRIM52	CYP2A6	ARHGDIG	PPP1R13L	RAB31	ZBTB11	ZNF324B	DLEU7	FRMPD3	PRSS3	MTDH	RAB37	GCNT1	PARD3	NAA20	FASTKD2	EPB41L4A	CRY1	PSG8	ACPP	CCND2	ZBTB20	CDH13	RFWD2	SUSD6	TGFBR2	ENTPD2	SOX6	ZNF652	C7ORF60	CYP4V2	BEAN1	BTAF1	IRF3	DCAF6	C9ORF72	HLF	IQGAP1	MRPL15	ZMYND19	SZRD1	TMEM150A	GALNS	EFCAB3	ARMC8	ZNF329	DPP9	EFCAB12	ELOVL1	CDIPT	CRB1	TDRP	C1R	PARP8	LYN	ASPHD2	RIC8A	MME	MDH2	RABL3	CASC4	SPATA6	FAM83A	MTRF1L	RNF146	NELFE	ABHD12B	QSOX2	PKIB	AIM1	RP11-106M3.5	CDH26	TMEM145	PPP1R12C	KAT2A	CEP83	SLC25A17	TP53RK	PPP4R3B	NUFIP2	USP24	NSUN3	PRRX1	CCNYL1	SF3B5	ZNF7	FTSJ2	CDK4	DDX41	PRMT1	PPP1CB	PLCH2	BANK1	KLHL28	SETX	TUBA8	TFR2	GRIN2C	PGBD4	ACER2	CUEDC2	PEX3	MMP14	COX10	MLLT6	LIX1	NDRG1	ASAP3	ADAMTS2	ZSWIM5	HSP90AA1	GHR	THAP11	PFKL	FARP1	CSTB	WDR88	VPS16	GPBP1	FKBP9	MTMR7	CAPN7	CUL4B	XRCC3	NDFIP2	LAMA5	RCAN2	GLRX	DHX33	MMP26	TRIM16L	PLAGL1	LYRM1	UBE2E1	HMGCR	EIF5	TCP1	ADAMTSL5	MGLL	ABHD18	RP11-45M22.4	TBC1D19	TOX	WDFY3	METTL21A	PTCH1	H2AFJ	RAD51B	NSMAF	PPIP5K2	ZNF440	ZNF692	DERL1	GTF2B	AACS	TPRG1L	MIIP	B3GALT5	VSTM4	CTNNA2	KIAA0196	ELK4	POM121C	KIAA1524	HMG20A	ZNF444	ATPAF2	ZNF257	TRIM28	HK1	LRRK1	FARS2	PDZD11	PECAM1	GCHFR	LDB1	ANXA11	SAXO2	SERPINI2	RIC8B	NSUN7	ZNF491	RTN2	STAT1	LDB3	DCTPP1	YLPM1	IPO11	ANGPTL5	GALNT16	MRPS34	PPIL6	SPG20	SRRT	VPS13B	NTN1	RGPD8	CTD-3088G3.8	ZNF333	UBE2L3	IKZF5	TCN2	BORCS6	SLC15A4	GLI2	LDLR	FAM69A	GPM6B	KCNT2	SOS1	ZNF586	EIF4E	CYP27A1	RABAC1	ARRDC4	ABT1	GABRG2	IFITM2	NDN	PIAS4	SETDB2	RRNAD1	NOP14	OLFM3	TWISTNB	ZCCHC9	C16ORF46	PTK7	PLEKHM2	FAM174A	IL17RD	S100PBP	SRP54	ADRB2	NOP56	MEX3D	WDHD1	MAD2L2	PRPSAP1	MAEL	EI24	DMC1	PLEKHG2	CES4A	NRG3	TACC2	WNT5B	PWWP2A	IMMP1L	LRCH3	SAR1B	SPR	SRSF11	P3H4	TCERG1	SMIM15	RP11-178C3.1	JPH2	PLP2	SOX13	FLNB	C16ORF91	ZSCAN12	LRTM1	PDLIM5	SLC2A13	SPRTN	THSD7A	TUBGCP4	ID2	PTAR1	PANK2	LIPH	RCCD1	ARMC9	RPF2	TNFAIP6	LRRC59	PPP1R3F	CLPP	CHMP2B	VAMP3	ARHGEF10L	UQCC3	CCDC189	BCL7B	LRIG1	AC003006.7	CCDC186	DUSP15	RNH1	BET1	FAM160B2	HSPB1	PTGES3	N6AMT2	SMAP1	PLEKHH2	SLC35B3	ZBBX	KLHL17	ACBD6	SNTG2	COG5	WAPL	PPP1R15B	TMEM108	CBWD1	FDX1	NRG4	NELL2	GYS2	FAM84A	PPTC7	TNS1	MEIOB	ERBB4	THG1L	GUCD1	RFX8	TM9SF4	RAB11FIP2	CTDSPL2	SHROOM4	C18ORF8	DOCK1	NHLRC3	MT2A	SLC7A7	TPGS2	C7ORF61	CTBP1	ZNF445	DCDC2B	NPIPA1	EP300	SLC2A14	LYAR	ILVBL	BNIPL	C8ORF33	MICALL2	EFHB	FADS1	MAP3K8	PIN4	DACH1	TIMM10B	MSH2	FAM120AOS	NLK	KCNH5	NFATC1	NCK1	FILIP1	WBSCR16	UQCRC1	PLEKHH1	ASB16	SFTA3	AGO4	SCAF1	KDM5B	MBTPS1	C6ORF89	TAF5L	PCOLCE	FZD7	STK38L	C6ORF1	TMEM132C	GPR143	C1ORF35	SENP1	PSMD8	CDCA7L	SLC14A1	SPRED3	ATM	TCEB3	SNRPG	TTLL12	SNRPB2	PSMC3	IGSF23	SYDE2	NDRG3	ABRACL	CHID1	NMNAT3	MRPL10	SLC22A3	CCDC157	SEPT14	BEND6	RANGRF	MRPL23	AXIN2	ATP6V0E2	ANKRD16	DIP2C	CD3EAP	C11ORF54	KCNG1	TTC39C	RP1-37E16.12	SMYD5	VEZF1	CROT	P2RY8	MYO18A	DYSF	PXT1	PPP1R14B	PTCHD4	LAMC3	LGI3	MYLPF	EIF2S2	SOCS6	RBM48	ENTPD4	ADCYAP1R1	LAMP2	TNPO2	CLDN12	CARF	LONRF3	MYEF2	KIZ	FTCDNL1	SORBS2	RPP30	PPP4R1	SEPT10	NLRC5	HES5	DEPDC4	HERPUD1	GABRB2	C1ORF109	NUP155	PDCD2L	GDF15	KCNK4	XRCC6BP1	ZNF517	HMCN1	SEPT1	CELA2B	ZNF613	PSORS1C1	IPCEF1	RASSF5	F13A1	TMPRSS9	ELP5	CHAMP1	IWS1	PNKP	HIF1AN	MYH15	IL13RA1	DOK1	TBC1D8	MRPS33	AC010642.1	CCNF	TECTA	GTF3A	PTBP1	ASPRV1	KLHL22	HSD17B3	DUS3L	FAM58A	OTUD3	PALB2	HNRNPA1L2	NAA25	SMDT1	FAM98A	SWSAP1	GLIPR2	FLT3	MEN1	TTC34	NPIPA5	ERVK3-1	NUDT19	SMIM8	KLF9	PMM2	PRR14L	HILPDA	BEST1	WFDC3	CYP3A43	ZNF224	COX15	DOCK2	NEGR1	TF	DYRK2	BRINP3	MYBBP1A	GPATCH4	PRRC2B	NRP2	C12ORF40	ZNF710	SYNGR1	PAH	ZSWIM7	SRSF10	MARK1	HNRNPLL	TMEM99	ELP2	P2RY12	ABAT	TRIM29	P4HA2	AMOTL1	NEO1	SEC14L2	ZNF77	VDAC2	CEP128	PLA2R1	ANKRD11	OXSM	GLCE	SYT4	PFN1	RP11-176H8.1	SH3BP5L	CLVS2	C1ORF122	ATF2	ASCC2	FAM217B	HS6ST1	DNASE2	MRPL44	RAB29	SLC14A2	PPP1R11	ZNF578	HMBS	REL	PACRG	RHOJ	EXOC5	ZNF32	RNFT2	MGAT2	CPEB4	RALGPS2	IFIH1	TOPBP1	PRDM6	PELP1	ENGASE	CORO1B	AGPAT3	LYPLAL1	NEMP1	RP11-215A19.2	BHMT2	PPFIBP2	CAPNS1	HEATR5A	CYR61	PLEKHA7	ADA	DEC1	RDX	SMC3	YWHAE	ESCO1	ZBTB16	EML5	B4GAT1	TIMM9	XKR4	C14ORF119	PLXNA1	FBXL18	RELL2	ZNF480	CCNT2	FGFR2	QRICH2	BEX4	MUS81	C20ORF196	CBX7	SLC12A2	TTF2	EYA2	RPLP2	KCNMB4	ZNF282	RNF212B	DYM	FAM177A1	ERRFI1	C12ORF73	MTPAP	STX4	RPN1	YARS2	ATF6	BAZ2A	EXD2	SPRYD4	ARX	RP3-461F17.3	GSAP	MIEF1	ANKS1A	FGFRL1	LIFR	AGAP4	ZNF714	TXNDC15	RNASE10	SNRNP48	GATS	CEPT1	METTL2B	PODNL1	EDARADD	RHBDD3	PITPNM2	AKAP7	TTLL7	ARMCX1	PPP2R3A	BIN2	STK33	IDI1	PLBD2	MCM3AP	TMCO3	BIN3	SUPT20H	PSMG4	ZMYM1	HRH1	GHRHR	NAT14	ZNF322	GRXCR1	CCDC149	ST8SIA6	IL12RB1	BTBD11	TCAIM	RAP2A	EIF2S1	DOK7	SEC23B	CPA2	HINT3	MED10	PYURF	RALYL	B3GAT1	TRIM5	KRIT1	CYLD	LRRC39	YTHDF3	OTOS	SPEF2	UHRF1BP1	YOD1	WDR78	SEH1L	GUCA1C	ZSWIM6	MRE11A	BPNT1	BIVM-ERCC5	PIK3R5	COL12A1	TSSC4	ZSCAN9	TMEM255A	RPL36AL	CHEK1	AAR2	HIPK3	SNRK	GINS1	HDHD2	PLEKHB2	PRR34	APCDD1L	ASF1B	CAMK1G	JAM3	FAM188A	PSEN1	LEPR	GPAA1	CCNJ	PCDHB6	C6ORF132	ZIK1	PANX1	PAX7	TTC9	AGPAT5	CAP1	MED31	TXK	XKR9	ITIH6	FNDC3A	NPAS3	ADK	SRRM1	HOOK1	LIN28B	GREB1L	GDF5	HMOX1	ARC	TTI2	ZDHHC18	CYP2U1	C15ORF57	RDH10	FAM195A	SLC22A14	LRTOMT	PLAUR	CA5A	E2F6	BCL2L2-PABPN1	MKKS	KITLG	BCAT1	LGALS3	AGO1	PIGK	GATSL2	RGS12	PAPOLA	LAMTOR1	ZDHHC15	ZNF260	MAP4K3	CA11	RASGRF1	MYO5A	CCDC14	UEVLD	MAP3K12	SLC30A5	FAT4	FOXRED2	SNAP29	MKNK1	VEGFA	DOT1L	PSMC6	IMPA2	LRRIQ1	MAD1L1	GHITM	EZH2	EPCAM	IFT52	MAN1B1	MIS12	FAM208A	PLK3	RIMS1	NAP1L4	CDH10	PFKFB2	NPTX1	CHRNA4	ZNF599	ZNF142	EPHA4	CYP2J2	TBC1D16	MACROD1	GPR89B	LRPAP1	GDE1	UXS1	GVQW2	FERMT3	MRO	COL9A2	CIR1	MSH4	ZNF689	NLRC3	RGMB	KIF16B	STX5	DENND2A	CAPZB	ARNTL	PTPRJ	STMN4	STIM1	SLC15A5	ZNF395	CECR1	RNF19A	HARBI1	OGDHL	CACFD1	ATP5J	IGBP1	TRIM62	BCAS1	GIPC1	DDX26B	SLC47A1	FURIN	RPRD1B	NECAB3	LYG1	TPP2	MED13	CTD-2349B8.1	DGKD	PAPD5	NKAP	SLC39A6	MAGI3	PPIH	PMFBP1	CCNL1	ZNF776	RECQL4	ENKD1	SLC38A9	TLK1	CXORF56	OR2L13	ZNF611	AP5M1	NFE2L2	PPFIBP1	HS3ST3A1	DOC2A	ZNF614	XG	ANAPC5	MOB2	QTRTD1	CCDC121	GABARAPL1	MKS1	BCOR	C1RL	NSUN6	ZKSCAN5	NT5E	BBX	PSMA5	CACUL1	PRKCZ	SPON2	MLST8	CMTM8	PLEKHD1	TBC1D8B	FRAT2	FBXO27	METTL13	AMBRA1	MTHFR	DDAH2	DDT	SGTB	ELF1	FLNA	TMEM266	XPO6	SYPL1	RCAN3	GNPDA2	APTX	KIAA1033	VAMP7	TFDP1	FAM49A	BOC	COQ4	SEMA4D	U2AF1	GSDMB	CLN5	C19ORF66	ACOX2	ATG2B	SEC23A	MRPS18C	DGAT1	NME3	ACRC	TSC2	JUND	SAP30BP	PCGF5	PSMD3	APOA1BP	LRRC29	DDX55	C18ORF25	DACH2	ATP13A5	MAP2K6	SLF2	GABBR1	CACNB1	NAA50	PTDSS2	ARAP2	YPEL2	PRPSAP2	PPT1	STRIP2	SLAIN2	INTS4	LRGUK	ZNF276	DNASE1	ZSWIM4	DCDC2C	RMND5B	CCT5	CMTM7	CDSN	ORC6	VSTM1	FKBP6	PTCD3	RUNDC3A	TTPA	NPHS1	SBF1	CEBPA	SLC45A3	RAB33A	ICAM3	ANKRD20A4	SLC28A2	IGF1	GOLT1B	TERF1	CDH6	PRKX	CCDC86	EFCAB7	USP19	NR6A1	PCSK1	CEP104	ZNF365	NKIRAS1	ZC3H7B	DEK	NUDT16L1	PLEKHG3	DRC7	NXT2	HPR	ISM1	EXOC3L2	GJB1	ZNF628	MOBP	C9ORF40	ADTRP	RBP5	MYOZ1	ZYG11A	FKBP1B	MTRNR2L3	BIN1	SOX9	RALBP1	CCDC130	UFL1	ARFIP2	ALPK3	LRRC75B	TLCD2	RASD1	TYW1	PGLYRP2	FUNDC1	OGFR	WIPI2	SPICE1	ZNF90	GMPPB	SEMA7A	BTN3A1	GLMP	TMEM45B	ADAM18	ZNF835	EVA1A	ZNF181	SNW1	FAM109A	MAP2	CDC26	CHST2	MATN2	POMT1	NCR3LG1	RAB27B	CDK19	PRB2	RRAD	ZC3H14	USP40	POLR2D	PLXNA4	MVK	MRPL35	PHF20	TBC1D24	FLVCR2	ZNF678	ZWILCH	CCDC127	ZNF740	TCERG1L	CCDC129	APEH	CDC34	C2ORF88	SPAG9	ING4	TOMM70A	TRAF6	EGF	IPPK	IGSF11	RBBP4	PTCH2	MMAA	C5ORF51	SEMA3D	HAPLN3	XPNPEP3	KCTD2	CHD1	GFOD2	PDK4	CDAN1	CYP20A1	AKAP1	CPNE4	RNF145	TGDS	CDK5RAP3	KLHDC4	SDCCAG3	NPEPL1	BCAS4	POGZ	SOX8	NKAPL	PPP2R5A	RNF215	UBASH3B	MAF1	CKAP4	TARSL2	RNPEPL1	TXNDC16	ZNF136	RAPGEF1	FAM210A	CFAP57	CPB2	AP1S2	IFT27	IMPACT	FZD4	RSAD1	SLC25A20	DDX60L	SEC22A	MAP7	SUMF2	MTMR8	UBE2V2	CCDC125	NTAN1	PAK2	SV2A	FAIM2	SEC16A	GTF2H3	USP2	INPPL1	GON4L	DDX10	NFX1	RELA	RP11-548K23.11	PRELID2	TRPV1	EFHC2	NSUN2	SIDT1	HUWE1	MAP3K4	PPIE	ZNF540	SLC35A1	ACOT1	FAM53A	CSTF3	GTPBP10	GRB10	TEX22	ZAN	RNF112	VPRBP	C1ORF162	ST6GALNAC4	NXN	POU3F4	REV1	PPARA	C7ORF49	TMEM115	PHLPP1	TIGD1	MDM1	UBE2QL1	NWD2	ZNF585B	CD58	TOP1MT	SWI5	OGDH	ZNF808	MTERF1	CHD8	GRAMD1A	HACE1	GFER	ASXL3	TRIM73	ELAC2	SLC9A6	DHRS12	SCN8A	CENPL	NFKBIE	NGEF	PDGFRL	CFLAR	ADRBK2	PPIF	ANKRD36B	PBLD	RNF139	PFKFB1	METTL20	MRPL22	SMUG1	MEA1	PARP12	POMGNT1	HAT1	SEC14L5	FUBP3	HLCS	SCAPER	TBC1D22A	PIK3IP1	ABHD2	ERCC8	AKAP9	TMEM163	ECHDC2	MSANTD1	CAB39	MSS51	SPRY4	HTATIP2	HMGN4	PSMG2	PCBD2	C8ORF58	NDEL1	CD82	THAP7	ABCC10	UAP1L1	ZIC5	USP46	ASXL1	STX10	FBXO15	FBXL12	QPCTL	CLSTN1	UFM1	ATMIN	STAC3	PRMT8	PHF6	SLC10A7	PPP2R5D	TTLL6	GTF3C5	TDP1	PLD1	ADAMTS3	GLT8D1	ANKRD46	DIEXF	KIDINS220	CPSF3	DHODH	RNF24	RAB24	PLEKHG1	FLRT1	TRIP6	CARHSP1	RP11-140L24.4	N4BP2	DTX3L	SPATA2L	MSTO1	OBSCN	APOL4	LRRC43	AKAP8L	AKAP8	RBM6	MPP1	MYRIP	MPRIP	MAGEE1	LGMN	PITPNA	DNAAF1	CTC-554D6.1	COL6A2	RBM18	TNR	ULK2	ZNF525	SLC6A15	DNAJA2	FSTL3	CCDC64	DBNDD1	ZNF512B	WDR63	SRRM5	CD164	SAMM50	TTC4	GOLGA4	OVOL2	GSE1	HMGN5	IP6K1	NRAS	FAM124A	SMC1A	FOXK1	DUSP22	KIAA0586	GPRC5C	UHMK1	EEF1B2	CORO7	TEX14	CNOT11	ZNF280C	DPYSL5	ST6GAL1	APOOL	IGIP	EFNB1	SEMA5A	ASB1	XPO5	USH2A	SLFNL1	RFC3	ZNF219	SLC22A5	GLUD2	SP1	UTP6	JMJD1C	MAML3	ZNF853	USP43	RP11-529K1.3	ZIC2	ZNF451	ARHGAP33	CRLF1	MAP3K9	HGSNAT	C6ORF203	ZMAT5	UTP20	SYT14	ENDOG	COLEC12	YTHDC1	DIXDC1	ACSL1	EXO5	GLB1L	DTWD2	MMP24-AS1	ING2	ARSI	TUBA4A	FAM20B	GCLM	C18ORF21	ZNF441	SLC9A7	IL33	THAP1	RBMS1	ADAP1	APOBEC3G	PTPRQ	LPAR4	TJP3	SNX11	MREG	TRPC5	RBM3	PTPN12	ZDHHC14	CAMK2A	ZNF134	RP11-849H4.2	CUX2	MCTS1	CASP3	ANKRD37	ATAD1	SND1	IL10RB	ADAP2	YKT6	COPZ1	TMED3	TYW5	EARS2	PHKG2	ALPK1	RP11-795F19.5	NR2C2AP	SLC25A41	KCNC1	USP35	IFT22	RAB3IP	GLOD5	SOWAHA	SERTAD1	IFFO1	SNRNP70	TMEM35	JMJD6	RUFY4	EDAR	LPAR6	PLK1	INCENP	MFAP3L	ZNF773	SPATA9	TMPRSS15	RPUSD1	TDRD12	FAM210B	HEATR3	TRAF5	TNFRSF25	SLC2A4	CXXC1	CDKN1A	ABCC11	LMAN1	SERPINB1	ARHGEF16	SASH1	FUCA1	HMCN2	TYW3	RPTOR	CCS	C12ORF60	SDCBP2	GNAI1	TMEM234	SLC27A5	PAM16	TFEC	SURF2	PAPSS2	ACTL6A	ZBTB48	LSM11	DDX28	PROS1	CUL5	CORIN	DSN1	AKR1A1	FN3KRP	CCDC88A	PLGLB1	MRPL42	MYO1H	NOX1	ETNPPL	EXOSC1	FNBP4	ZFP36L2	CCDC134	AP1G2	MAPK8	METTL3	TMOD2	PHIP	TOMM40	DPY19L3	CEACAM1	GATB	OGFOD1	USP4	BNIP2	NARF	POLL	MXD3	GAD1	DHX38	CCDC144NL	EPT1	SALL2	ATG16L1	RASL10A	STOM	FIG4	TNKS2	PDPK1	NEU3	CNN3	ZNF331	GSDMD	RPL35	PHGDH	COPA	CHRM5	FPGS	TTLL9	DPH5	MLX	TTC32	FUT11	RPL19	TTLL11	SC5D	ACSS2	ORAI3	PIGT	NDUFAF3	PLXNA3	HDAC5	ZSCAN18	BCS1L	MSH6	SLITRK2	MAPK3	LASP1	SLC25A38	ZNF226	KCNQ2	TJAP1	SF3B4	TPCN1	EVL	ABCB9	LMO7	NANOG	WBP1L	COL4A3	MED8	STARD10	FAM98B	CASC10	UBTF	PRKACA	TMEM185A	GPSM2	ZFYVE9	SLC6A16	IBA57	TBC1D25	DCUN1D1	ZDHHC8	LTBP1	SPTLC2	RNF125	STAMBP	TACC1	FAM206A	MAPRE1	NOP2	ZFP30	PITPNM3	KNSTRN	RUNDC3B	ATR	DNTTIP2	ZBTB26	LAT2	PCF11	ADAM17	OPRL1	NRG2	NASP	GABRA5	RBM47	SNRPD1	CCDC74A	GAS2L1	ATP13A1	ANKRD28	SSPO	RAB11FIP4	DDOST	HIST2H2BF	STON1-GTF2A1L	WDR82	SLC19A3	TPR	DOCK6	FAM160A2	DHDDS	GRAP2	EFEMP1	APH1B	PCOLCE2	INTS3	SFSWAP	NOXRED1	LRWD1	CEP162	SH3BGR	SLC6A1	CEP290	ACVR2B	ATP8B1	SKAP1	KLF13	RNF43	PCDHB14	SIX5	GCN1	CETN2	PYGB	TSPYL2	RARRES3	TOB1	PNMA2	TMEM100	MTFMT	RGL2	HSP90AB1	SERPINE3	DRAM2	INPP4B	SPATA7	HHLA3	FAM96B	KIF2C	YIPF3	CHAF1A	PGM2L1	EID2	TMEM129	CFAP43	VPS25	MAPRE3	UBIAD1	NDUFAF7	TMTC3	ACTN4	ARL8B	ST18	CCDC36	SMC2	MAVS	GMCL1	STMN3	TP53INP2	CDKN2AIPNL	ZNF169	SGIP1	ZNF292	C11ORF74	TRPC6	TMEM79	PLCB4	WDR93	HADH	BBOX1	HEPACAM	SPDL1	FLOT1	TUBB	CHURC1-FNTB	ZNF524	HNRNPUL1	AIFM1	TMEM2	CCDC126	POLR2M	FAM162A	PLS3	TMEM187	PCED1B	RGS11	ING5	ZNF274	ZNF367	TCOF1	SLC6A7	TBXAS1	LAMP1	RNF20	UBL4A	JUN	TRAPPC9	SLC22A6	PPP6R2	PARP16	CEP41	RPS21	CYP3A5	GUCA1B	ZNF394	WNK1	HNRNPU	EDEM3	TPM4	RAMP1	NDUFS3	TMEM56-RWDD3	FAHD2A	EPOR	CD44	CRTC1	GPM6A	ZNF75A	DPY19L2	RP1-27O5.3	SF3B6	POP7	BEND7	FASTKD1	KCTD6	RALGDS	PPIA	UQCRQ	DNAH2	C6ORF136	SNX4	ZNF254	SPPL2B	AHCTF1	ZNF746	CSTF2	CASP6	BASP1	LRRC40	DNAJC27	FAM13B	FAM43B	HERC3	SMO	ZC3H7A	GDAP2	ARHGAP6	UBR5	FSIP2	METTL22	RNF213	PHYH	ACVR2A	PPP1R12B	SDCCAG8	PLIN5	USF2	SYT17	CMTM6	KIF3A	PIGB	ZNF717	MAST2	PMM1	CEP57L1	ADCY5	VPS28	RAB5B	GPC4	RPSA	STOX2	SCARA3	BRIP1	ZMAT2	C9ORF85	BRD1	PSRC1	LRRC6	NPLOC4	BSDC1	PDE4DIP	PMVK	ZNF385B	TCEB1	OTUD5	IFITM10	DRD3	CYP4F12	PKN1	SOD3	HELQ	HPS1	STK11IP	SLC25A46	AKT1	MYNN	ECHS1	TBC1D22B	CTNNA3	PHLDB3	HNRNPH1	ITGB3BP	MAN1C1	BROX	SLC12A1	CXORF40B	KPNA2	NUDCD1	NSG1	MRAP2	A1BG	SLC26A4	ZNF649	C1ORF146	CLUL1	SYNJ2BP-COX16	PCDHB15	NAPSA	MUC12	PTER	ISG20L2	SYNE3	CD99	SMAD3	ACSL6	TTC30B	RDH11	VSTM2B	PHLDA1	TAB1	SCO2	MAP3K11	C1ORF234	ERMN	KIAA1549L	SMIM19	SAMSN1	SUSD1	ADCY8	BAG6	ZNF512	PRKAR1B	COPS6	COPS7B	ERICH5	TARS	WDR34	ADGRL1	VPS36	CALD1	ANKRD26	NCSTN	OXCT1	CCDC170	B4GALNT4	PLA2G6	COL4A2	METTL14	NDFIP1	NEDD4	SDHAF4	SP140	ACBD3	WDYHV1	RAB13	ZMYM5	SENP8	MCC	ANTXR1	DAZAP1	AXL	UBE4B	ZNF432	ZEB2	IFI16	MTFR1	TICAM1	KRR1	KDM5A	ZNF782	NDST3	FAM120C	KIF27	MARCH2	ZNF592	MORC2	HNRNPM	GAR1	BAIAP3	ABCC4	KLHL15	NOVA2	HPS5	VGLL4	CTD-2369P2.10	PRR11	GOLGA8N	KAT7	TMEM214	ZNF589	CREB1	CYP11A1	TTC3	PKIA	NACA	TSTA3	AXDND1	LURAP1	OPA3	ACIN1	C5ORF15	BBS9	OTULIN	ZNF675	TESC	ILDR2	DBR1	PARN	PIF1	SLCO1A2	RREB1	A2ML1	USP6NL	VWC2L	KCNJ6	FAM136A	SRD5A3	KLHDC9	PPP1R14C	PGBD1	CD247	CIAO1	ZNF471	LRRC9	NTM	WNT7B	FXYD7	BANF1	RBPMS	DENND4B	PSMB9	GOLGA7B	LBR	ARPC1A	RALB	HN1	DVL2	FIGF	KPNA1	C17ORF89	HSPA2	ELP6	MID2	SLC50A1	LYPD5	NF1	ZNF462	BRD3	HNF4G	POLG2	TTC29	CTDP1	CDKN1B	SFI1	PCNT	MTMR2	TSC22D2	NXPH3	CUL2	DRICH1	KANSL2	PEG10	C2ORF47	SAMD14	ZNF330	PNMA3	RFX7	PRLR	CEP63	FBXO44	ISCA2	GP6	ABCG1	TAB2	HBG2	LCOR	ATG16L2	TMEM165	ZNF736	DYNLRB1	SDHAF3	LRIG2	IGF2BP3	TBC1D17	RPH3A	VAV1	GPX4	FRK	TMC7	MBIP	RP11-507M3.1	RPE	SMAD7	TUBE1	TSHZ3	VPS52	CUL9	ENO2	FAM122B	TGOLN2	PHLDB1	TSC22D1	RAD17	TSPAN17	TAF4	ENTPD3	CDC23	RBBP9	ERH	STIL	HIST1H4H	KRTAP13-2	CXCL17	SUSD5	ZNF225	NCMAP	ATP6AP1	RNF32	NCAPD3	GUCY2C	B3GAT3	DERA	PHB2	FNBP1L	C3ORF38	TIMM23B	FKBP5	WNK2	SLC30A8	GPR171	NOL4L	TMEM158	TMEM69	SYT3	CDC42BPA	BRCA1	TSEN54	RP13-582O9.6	SF3A3	TUBGCP3	ZNF600	CRIPAK	LONRF1	RPL5	SRGAP1	TIAM1	MAPK8IP1	LARP1B	CYP2R1	ZNF574	EXOC3	LIMCH1	RABL2A	KLHL20	CKAP2	PRSS50	CDC123	TCEAL7	PVRL3	FAM57A	GABRG1	KLHL9	AKAP6	MAPKAPK5	ZFP37	METTL17	PLK5	BCL2L2	CSPG5	GEMIN8	MSI1	MGME1	OTUD7A	PPP6R1	KCNIP2	SOD2	PI4KB	PSTPIP2	NUDT13	TRIM24	RBM28	SORD	TMEM258	CARKD	GS1-114I9.3	MYO9A	CHST15	ORAOV1	BEND3	ZNF30	SLC6A8	MARVELD2	ZNF836	MEOX1	HS3ST3B1	WDTC1	ZNF283	HSBP1L1	MRPL11	TFB1M	LAPTM4B	NUP210	CHDH	C9ORF153	BAG5	KATNA1	RNPS1	ATP6V1C2	LRRC57	KPTN	HRASLS5	NBPF10	CNNM4	PRPF8	PLAA	NDUFB5	C12ORF10	LRRC27	WAC	CLIC5	HSPA4L	PRRC2C	INHBB	NOM1	ATG4C	FBXO4	FBXO21	PLEKHA1	ABCA5	C4ORF27	COMMD8	EIF4E2	ZFAND6	EPHX1	SNPH	ADAMTS16	C1QTNF6	STRA13	SUPT5H	DIAPH3	DBNL	VKORC1L1	SLC7A6OS	UFD1L	AK1	CCDC113	JAK1	SPARC	SHTN1	NUDT21	SLC41A1	LZIC	PRRC2A	ZDHHC4	TRAM2	ABCC6	BRAT1	GPR37L1	ANO10	HSD17B7	TTC7A	DCHS1	HEATR1	SLC22A15	NLGN4X	MGAT1	TNIP1	RELL1	ANKRD33B	TXNRD3	PTGES2	KIF2A	UBAC1	ANKRD54	TPRKB	ALG1	ZDHHC20	SHC4	AOAH	MPI	ZNF596	FNIP2	MAPKBP1	RAB11FIP5	INTS1	PTPRO	C14ORF1	ZNF493	TMEM30A	AP3S1	HMGXB4	SYN1	DNAJC5	TIMM17B	ASTE1	NDP	PHC1	CRIP2	SMAP2	UBXN2A	C17ORF97	RILPL1	ARHGAP31	UNC13C	MITD1	HNRNPAB	TMEM127	ENOSF1	ENO3	ATP11A	ARVCF	ANGEL1	RLIM	MYH13	RINT1	ZFP2	CUX1	TLE4	DNAJC1	LDLRAP1	KRAS	BCAM	PER2	KAT6B	CPNE6	CD38	EPB41	IGSF1	ALDH6A1	PPP2R4	ZNF385A	EPHX4	TBC1D9B	KCNN1	ILK	CNTNAP4	ST6GALNAC6	ADCK3	ABCE1	PIM1	SCARF1	SLC7A10	PUS7L	PRDX6	ETV5	ZBTB25	REC8	ZCCHC10	MROH8	LRCH4	B4GALT1	GTF2E1	PKDCC	HECW2	TTC23L	CLEC2D	JADE3	SAFB2	ISPD	HOMEZ	RAB21	FASN	CSNK1G2	NRCAM	TMED2	SLC38A4	FAM104A	SYT7	SEMA4A	LYPD1	PPP1R32	MSANTD2	TRAFD1	NKAIN4	PAPSS1	CDH8	ZNF483	KCNQ5	RIT2	SLC1A1	C17ORF80	SBNO1	SLC30A4	KANSL1L	RBL2	WNT2B	PPM1L	PQBP1	SEPT3	GNG5	WFDC1	DUSP6	SGCE	ACOT2	EAF1	NDOR1	NTN4	AP5S1	ABHD17A	ANKRD42	NDUFAF6	KRCC1	PABPC4	TSPYL1	SLC25A40	GPATCH1	ZNF566	ZBTB46	MLYCD	SLC44A1	TMEM186	ETNK2	TAF13	RP5-1187M17.10	RPS18	BOD1	BANP	SLC1A4	BCAR3	PTCD2	KIAA2022	CCBL2	MSTN	ME1	FAM65B	SPIRE1	PDE10A	TRIP10	CDC42EP4	BIRC2	HELLS	PRIM1	CHORDC1	LARP1	ITGA8	CAMSAP2	TRIM56	HCRT	C2CD4C	PLA2G4A	BSG	USP21	NPIPA3	FRMPD1	ZNF428	ARSK	PROB1	FAM89A	ADNP2	RSPO4	ERCC4	AC011513.3	ATP6V0D2	ADH5	NVL	POF1B	OPTN	AURKC	IGFBP5	FMO2	NME6	TMCC2	TMEM101	PIRT	CFAP44	CXORF23	DYRK1B	ZDHHC7	SYT2	PNLDC1	GPC2	UBXN10	FAM86B1	APOM	BOK	HSPA14	HSPB8	VCL	RPS13	PGAP2	COQ3	ISM2	GAL3ST3	RP3-369A17.6	GNA13	DIAPH1	OGFOD3	GTF3C4	DENND6B	DIRAS3	GK5	NEU1	KHNYN	JDP2	AGO3	WBSCR22	C3ORF18	PPP1R18	DPP3	SEPN1	GK	IMP4	KLF3	IFI27	APLP1	SLC2A4RG	FAM98C	TMEM64	B4GALT3	POLR1C	ATXN7L2	PGAM2	DFFB	AP1AR	EPHA2	ZBTB17	KSR2	MLXIPL	DTWD1	GTF2IRD2	APEX1	RABL6	SBNO2	ITGAM	ZFP69	CTB-133G6.1	UBE2F-SCLY	CHRAC1	NSUN5	REEP1	UBE2R2	GSTO2	NCBP2-AS2	ZNF597	BZW1	SPTBN2	PHC2	PPP1R42	PPP1R13B	GPLD1	MYL6	ELL2	SLC16A4	ACSM5	DHRS4L2	LIN9	FHL1	RPN2	FAM106A	ZNF568	AKR1C2	LRRIQ3	SFT2D3	AK7	TDRKH	GALNT3	NXPH1	RP11-411B6.6	C11ORF70	CACNA2D2	TDRD5	POU2F2	PCDHB7	TRIM46	CDCA8	CCNE1	WFIKKN1	PAQR5	SYS1-DBNDD2	GNG4	RRAS	ARHGAP22	DUSP23	ZNF184	ABHD1	PYY	C14ORF28	RAI2	C21ORF91	MELK	ENDOU	BUB3	MT1A	LEAP2	TNNT2	LAMB4	CNKSR1	YDJC	ADGRE3	RELT	BRD7	OPALIN	NANOS1	TBC1D14	TSPAN6	NMB	SOCS5	MSANTD3-TMEFF1	PCBP4	AP1M2	RPL39	GNB1L	SOX1	DNER	KIT	ZNF341	SAMD7	PIPOX	MRPL2	ST3GAL5	ZNF805	YEATS4	LDOC1L	CDH23	HCCS	SLC20A2	PDLIM7	SPTB	CCDC191	PTCHD2	PDIA2	MYPOP	HSF1	MCU	SPATA2	ETV1	BCDIN3D	DUSP10	RP4-734P14.4	MICALL1	TMEM240	DPH7	RAVER2	KCMF1	TSPAN5	ASPH	TUB	MYH14	SCAMP1	PAAF1	INTS7	GRAMD1B	COCH	DENND5B	TBCK	PTPN4	CNST	PDIK1L	CALR	TCAF1	ADGRB3	UBE2K	FAM133A	RAPGEF3	SRI	NME4	ZMYM2	ITGA7	TLR4	TDRD10	MZT2A	MYO1B	TMEM41B	MCF2L	C3ORF20	NTSR2	MB21D2	SESTD1	SCML2	L3MBTL1	TBK1	HMGB3	UQCRH	A2M	PIGV	COPS7A	EID2B	MAPK9	CTC-512J12.6	ISYNA1	LYSMD4	ALG8	SNRNP200	HPS6	CCDC163P	ATP2B3	DNAH12	CLP1	LRRC24	MYLK4	FAM222A	CHMP5	SAMD11	MSR1	KCNT1	RPP40	TMEM151A	SMN1	STAC2	DNAJC12	ARMC7	PALM2-AKAP2	MMD	FAM57B	RHAG	NEUROD6	RP11-296A16.1	CPN1	COMMD5	HIGD1B	PARS2	PALM2	ORMDL2	ZBTB44	HBP1	MGAM2	CAMSAP3	CCDC60	CORO1A	PFDN4	MFSD2A	LAIR1	MRPS6	ZNF669	DENND4A	PPCDC	FAT3	MFSD10	CRADD	GLDN	ENTPD7	LEMD3	TRAPPC6A	ANO3	ITIH4	RP11-257K9.8	RCN3	R3HCC1	MDS2	FRY	RGAG4	TMEM230	CATSPER2	CLMN	RASAL2	KCNJ8	ASAH2B	AC009065.4	CNTN4	HLA-DPB1	CCR10	CTD-2006C1.13	GRSF1	FNDC1	PDCD7	ABCA10	SPATS2	ATXN7	SMARCA4	RNF10	C10ORF88	CLDN11	PSAP	GRID2IP	ABHD3	PPAT	LSM10	NUFIP1	PPP1R35	SNX1	CLK3	YIPF1	CASP7	PHKA1	A4GALT	ZNF730	PPP5D1	MSANTD4	PIM3	PRKRIP1	LSM14A	SYNC	MRPL34	FBXL16	EIF4E3	DHX36	MAGOH	AMDHD2	ANP32B	ORC5	KLC4	PPM1D	CLNK	EPM2AIP1	TERF2	CFAP100	MAPK1IP1L	ANP32A	ATP6V1B2	EP400NL	PRDM10	VPS13C	HMGB1	NIFK	PPP2R3C	FAM167A	ZBTB10	ZNF846	CRELD1	UBXN11	WDR70	ZNF555	RP11-159D12.5	TMEM223	FABP7	NICN1	SATB2	ZNF610	ATP5B	PYROXD1	PIP4K2B	GUCY1A3	LPAR3	RPS27L	POLR3C	DLEC1	LMTK3	PDE4A	ERAL1	G3BP2	MLF2	FBXW8	PEBP4	MSN	FAR2	TUBA1C	PLCB3	DLG4	FGF13	TCHP	DDX54	ERCC2	PPP1R12A	C19ORF25	PHF14	ABLIM2	NT5C	CASK	RABGGTA	CA13	OSGEPL1	COX7B	PRMT9	BTBD6	KCNQ1	SRPR	FAM96A	TM7SF3	VWA8	ANOS1	LINC01420	PABPC1	MACC1	PPP1R21	TRPM7	ATP5EP2	GMFB	ZNF235	DLST	XRCC6	FBXL17	TRAK1	SIRT3	COL23A1	CCNH	KMT2D	TNFAIP8L3	HEBP1	ATCAY	STXBP6	MFSD8	ADAMTSL2	CUL3	TUBG2	BORCS7-ASMT	DNAJC7	MBD1	NEXN	RNF149	ELK3	ZNF708	TMC1	RNF217	SOAT1	POLR1B	TOR3A	CHIC2	ANKRD31	TSN	EXTL2	SUGT1	PLEKHF2	KBTBD6	SCN1B	DDO	SLC25A44	RP11-637O19.3	OBSL1	PDCD4	BTBD3	ZNF594	NREP	IGFBP7	PALM	ZBED5	SLF1	RIMS3	POLR3H	AGFG1	ABLIM3	MAT2A	MVB12B	YBEY	SLC29A4	ZNF449	USP31	VCPKMT	SPAG16	MRPL21	ASCL1	GPR107	UBA5	DIDO1	PRKCQ	TAOK2	EMC10	RHOC	PABPN1	TBL1X	PVRL2	NACC1	FLII	UBXN8	FBXL15	PLOD2	ZNF514	EXOSC8	CTSZ	CPA6	DNAJB6	CENPQ	MBD3	ZNF667	TMEM55A	ALCAM	BPHL	SLC26A11	NLGN2	NPEPPS	HEXDC	ATP8A2	CFAP70	KIAA0141	HERC1	NRBF2	LYVE1	WDR5	ROBO1	PDCD6	MOCS2	SNX3	MPHOSPH8	PKD2L2	NFASC	GTPBP3	C10ORF76	LRIF1	BIVM	APBA2	ZADH2	GLS	PEPD	TXN	PRR18	DAPK1	DCUN1D4	ARPC3	KDM6B	POLI	TMEM106B	KIAA0232	TIMM23	GALNTL6	AGRN	MDC1	GPR89A	YIPF6	PRAF2	LCORL	PFKP	EXOC2	MMRN2	GREB1	GPRASP2	GPC6	EIF3L	KCNH8	RFXANK	DAB2IP	DDX11	PNPLA2	RANBP3L	PHB	DOLPP1	SYNE2	SS18	CDH2	WRAP73	EIF3H	PEX7	CLK2	USB1	FRYL	MLXIP	IMPG2	BRF2	ARSF	CA8	HEG1	WDR47	SLU7	CEP350	PPP4R4	ZFAND5	TBPL1	REPS2	TGFBR1	GAREML	CINP	CEACAM8	BSN	DHX9	CMTM4	EZR	TMEM65	HDAC3	BRD2	DISP2	ESRRB	SGSH	CCDC181	TMEM178A	SLC22A4	UBE2G2	RHCE	TMEM107	MYO1E	CFAP36	HMG20B	FAN1	CDC42BPB	LAMC1	MRPL55	INPP4A	KCNC3	UTP11L	PSMD6	PIDD1	RASSF8	ESR2	ZNF684	NDUFAF1	GRAMD4	FZD9	DNAJA4	NENF	BRMS1	UNG	ZBTB21	ANAPC4	DCAKD	CNKSR2	ZNF43	WWC3	EHD4	CARD14	SYNGR2	MRPL3	MPPED1	R3HDM4	SLC22A10	FZD3	SLC22A17	SCFD1	ZCRB1	TTC39B	CHD5	FAM122C	C14ORF79	CLIP4	ERBB2	URB2	CCDC115	MSL3	NUP98	TOMM20	SLK	GATAD2A	ZMPSTE24	ITPA	ADAMTS19	ANKIB1	PRKD1	DTX1	TIPARP	SLC37A3	MICAL1	SDS	ZBTB22	MFSD12	SYNGR3	NTNG1	GNAL	UCKL1	SETD8	TP53	ZNF212	CYFIP2	SURF1	TEKT5	RP11-58C22.1	VARS	NNT	PQLC1	MAP7D3	GLI3	KIF5B	CDHR3	R3HDM1	RBM12B	HTR1E	BLZF1	GCAT	TOE1	HCG27	SLC10A3	GINS2	THOC7	MRPS36	ZFYVE27	ZC4H2	P2RX6	TRAPPC5	SEC16B	RWDD2B	CAPN8	YBX2	TPH2	CBWD5	ADPRHL2	MAEA	CDKL4	BRWD1	SOX5	CCDC38	ZNF28	ME3	NCLN	GFM2	TSPAN9	SQRDL	DGKZ	TTC26	ADSSL1	PMP2	TNFRSF8	WDR13	LRRTM1	POLR1A	RAPGEF4	TIMM22	PRRX2	RIMS4	KIAA1549	PURA	LRRC17	RBM25	ZC2HC1A	CCDC183	TCP11L1	OVOS2	NLRP2	SLC9C1	AC131263.1	C20ORF27	PRR5L	C16ORF74	ACBD5	RP11-500M8.7	GYG2	NAALAD2	DIRC2	MPPE1	PFKM	LPGAT1	EPB41L5	TMEM133	SLC31A1	DUSP26	BCL2L12	MCPH1	SUZ12	SEC14L6	MANEAL	CDKAL1	PSMA1	LUZP2	RAD23A	ZNF350	GPALPP1	AMZ1	BBS10	CNOT4	LRRC37A2	MAP7D2	NDUFAF5	DBI	ASTN1	LEPROTL1	ENDOD1	RPL3	SLC12A5	ORMDL3	KLHL42	KIAA2013	MARC1	TAZ	TSNAXIP1	ARHGAP10	INPP5D	SYNRG	KLHL5	LRR1	PTPRU	ME2	ARMC2	TASP1	KIAA1462	LIG1	LSM12	SH2B2	C1ORF194	DNAH5	ASPA	CRCP	CTXN1	RCC2	RIOK2	ZNF672	POLN	CFAP54	SAP25	PAPPA2	TRAF7	GLI4	INIP	RABIF	NBPF20	TXNDC9	SLX4	LLGL1	MFSD1	C3ORF70	SRGAP2C	CHMP6	RRP36	TNFSF13B	TRIM36	MSRA	LCTL	TRIP4	SVIL	SH3TC1	XPO7	TADA2B	CDKN2C	TFCP2	CYB5R1	TMEM181	CTDSP1	GNPNAT1	RIF1	FAM219A	CYP39A1	FZR1	PSTK	ANAPC13	INSIG2	OSGIN2	HAUS1	LSM3	BHLHE41	DHX34	MTX2	HSBP1	FAM129B	ARMC5	KCNB2	CHST1	HAX1	MAPK8IP3	TADA1	GBP1	AP3D1	DNM1L	RMND5A	PLCXD1	SVOP	C18ORF32	RPAIN	TNNT1	ANKRD65	BHLHB9	ANK1	HYLS1	ZNF326	THOC1	CHPF2	REXO1	SMG5	FAM149A	SUGP2	DAP3	OTUD7B	PRKACB	SZT2	MADD	DDX20	MTTP	OSBPL5	LIN52	PNO1	ATRN	GANAB	CLCN3	ECH1	PFDN1	SLC7A5	HECTD4	KPNA4	GDI2	CSMD2	RP11-15K19.2	VPS54	VEZT	RPGR	ADIPOR2	SNTA1	DECR2	ALKBH5	GIT2	NPHP1	NFKBIA	GAB1	MRPL33	ANK3	SRSF3	C1ORF43	USP53	BRPF1	CCT8	CFAP46	SHE	TBC1D4	TRIM35	MEF2A	XYLB	CBWD3	SLC9A5	FGFR1OP2	ATAD3A	ERCC6	DNTTIP1	CALCOCO1	PML	VPS50	MEGF9	ITGAL	MYL12A	ARMT1	FAM35A	PTPN5	LMAN2	ATP1A2	RASSF3	PDAP1	ENKUR	C9ORF91	TRIM8	RBMS2	TUFM	ZNF76	DRC3	TBX19	RNF180	POP4	SGTA	SNX24	AAAS	NEK10	ZNF658	TMEM229A	PDRG1	ZNF852	SMAD2	ZC2HC1C	RPL18A	EHBP1	AGMO	ENO4	HS1BP3	NOTUM	METRNL	PRKDC	PDIA4	ANAPC2	MRPS5	HTR2C	UGDH	PFKFB4	PARL	RGS7	HPSE2	TAF1B	ERP44	SRRM4	JRK	RWDD1	ZSCAN25	NUP88	FGD4	OSBPL9	CTBP2	MYO3B	PRUNE	PRPF39	PXYLP1	SARDH	DHX30	HABP4	MMGT1	ZNF124	ZNF668	LRP10	IVNS1ABP	DCAF8	P3H3	ZNF587	KLHL29	GART	ARL13B	SEMA6C	C11ORF71	NPHP4	ZNF761	GALNT10	TMPRSS5	LHFPL3	CCDC159	ERO1A	FBXO41	FRAS1	SRPX	PPM1B	PRDM5	LRRC14	VARS2	PSIP1	LHFPL4	CH17-140K24.8	VPS35	PTPN9	ZBTB3	RACGAP1	FAF2	AFAP1	C9ORF114	KIF1C	CBARP	SPTLC3	AHCY	ZNF780A	DNAJC21	BRCC3	RP11-618P17.4	PMPCB	EIF2B3	DNAJC9	PPP2R1B	ZBTB38	ZNF497	RECQL5	SGF29	NDUFB4	NUDT17	PRKCA	CPNE9	SESN1	RHOG	PRCP	TIMMDC1	DCUN1D5	RP11-437B10.1	MKLN1	RPGRIP1	ADAM32	FARSB	LCA5	THYN1	PODXL2	JAKMIP3	NT5C2	ZNF25	KDELC2	AKNAD1	FAM111A	THEM4	AXIN1	TMEM70	ZNF273	CYFIP1	GCC2	CABIN1	ZNF232	ZBTB18	RSPH14	FAM172A	STYXL1	RAD18	PEX1	RIT1	UBALD2	PNMA1	PYGO2	PFDN6	HNRNPL	TSSC1	KLRG1	SNX13	WDR89	RNF141	EHD3	VAT1L	MKRN1	ATF3	FAM133B	FAM160A1	PACSIN2	CDPF1	APBB1IP	RUFY1	PEF1	GINM1	POLA2	ZNF787	AK9	C15ORF52	CHST10	ENTPD5	THSD4	THRB	EIF4A2	C6ORF120	SMARCA5	SLC13A4	WDR35	HDDC3	RNF126	GPSM1	LITAF	RPLP0	CCDC51	ZNF337	STX17	ARMC6	ZNF789	ZNF593	NELFA	GPR180	ERMP1	ABCF2	ARHGAP39	ADAM11	TLE3	LETM2	CFAP52	DUSP14	CCNB1IP1	STIM2	PIWIL2	H3F3A	PXN	CSTF2T	STAP2	NPDC1	ARSA	PSMG3	CCDC85C	ERC2	ZMAT3	TPGS1	CEP126	GRAMD2	ZNF439	HR	MTHFSD	ATP2A1	PDCL	STX3	TNFAIP8L1	ZNF691	FBXO10	MRPL45	LRMP	TTBK2	HIF1A	PTS	ALDH1A2	ESF1	RAB6B	FAAH2	SEMA3B	FAM134B	CAPN10	CEP89	FXN	NUBP2	PPP4C	SUMO3	TSR3	SEC31B	NSD1	PKD1L3	GPR176	UBN1	RAB3D	TNKS1BP1	TMEM87B	PCDH15	DET1	FAM161A	KIAA1217	KIF21A	ARHGEF6	FZD2	NTHL1	PLXDC2	CHMP3	CCDC158	LZTFL1	CCDC171	VHL	FNDC5	MTURN	CHCHD1	PYROXD2	NFATC3	AGA	WDR45B	NOP10	ING3	SCOC	WDR17	ANAPC16	RPL27	HACD4	RGS5	PNMT	PKD1	SSC5D	SNRPD3	TRO	CSRNP1	SMNDC1	ELAVL4	TP53BP1	OLIG1	ANKRD12	BAZ1B	RAB2A	COA5	THAP9	SPTY2D1-AS1	POFUT2	LRP1	PYGL	DGCR14	ZNF624	KLHL13	RBSN	YIPF4	CKS1B	GDPD2	GTPBP8	ZNF507	C22ORF23	DFNA5	UHRF1BP1L	TRIAP1	CEBPZOS	NUDT8	ALKBH7	ATAD2B	ACVR1C	RNMTL1	SEZ6L2	FYB	COA7	FAM65A	ULK1	ALG11	GPR82	TMPRSS11A	CHRNA5	PDZD9	TCEA3	SERHL2	RP11-475E11.9	ZNHIT1	PLAGL2	TTC30A	PPFIA4	RNF122	RGS16	ZKSCAN4	ALKBH6	DNAJC8	TMEM134	DDX24	RB1CC1	PGAM5	SNX6	RANBP10	MTR	TMLHE	STXBP1	PDHX	INCA1	GLT8D2	SLC25A30	ARHGEF38	C12ORF54	CHD2	SPIRE2	CCDC69	RGS22	SEPT2	CEMIP	NIF3L1	ERICH3	SAMD5	FANCG	PLCL2	EIF4A3	DCLRE1A	IFI35	AGPAT4	PPP1R1A	TMEM219	ZNF800	RHOD	TMEM209	ZNF71	TYK2	ZNF24	LIN7A	PNPT1	ROCK1	PLPPR1	SNRPA	HIST1H2BD	PTMS	PLCD3	TMEM39B	TMEM50B	H2AFY2	FAM65C	PUS7	STK32B	TPCN2	BRSK1	UQCRB	TPM3	ANXA2	GRIK3	TTBK1	USP26	VPS72	CCAR2	CCDC150	TALDO1	DLGAP3	RING1	HSF5	REN	ZNF205	DHTKD1	ZNF879	CCDC9	TRMT1	RAB3C	COL11A1	SNX19	XYLT2	SMCHD1	SMAD5	THSD7B	BTBD2	FCGBP	UBE2I	PAF1	LGI4	AKAP13	AC004076.7	FGF7	GALNT14	FAM46D	ITGA3	MAP9	CD302	ZNF670-ZNF695	ZNF865	AUNIP	NCAM1	ADAMTS1	EXOSC2	KIF1BP	SPESP1	MYO5B	RASAL1	WBSCR17	TRPM4	TMEM17	PQLC3	CAND2	KAT5	BLNK	TBC1D9	ELL	SCRT1	NLRP12	ANXA6	BEST3	SLC35G1	NAA11	CTD-2583A14.10	RGPD3	TSC22D4	ZMIZ2	RHOBTB1	MARK4	KNDC1	APBB3	TMEM206	SH2D4B	ELAVL3	CYP51A1	TMEM216	TRIM68	DNAJC24	MOAP1	PTGDS	RNF123	RNF111	ZNF214	RBX1	RTF1	IQSEC1	KXD1	SLC4A4	GAD2	NXF1	HSPH1	GSTA4	WIPF3	LIMS1	CEP76	PPP1R16B	TEAD3	OTUD6B	TSTD2	SULF1	TMTC2	LRP3	RP4-613B23.5	GGACT	GGA3	MCOLN1	ZNF20	BTG3	VBP1	ADAR	ICT1	CSPP1	ARSG	SMG9	RP11-552F3.12	MEPCE	TMEM128	LRRC37B	LECT1	PCDH11X	SPX	RP11-697E2.6	TBPL2	WDR81	IFT140	LSM1	USP39	HIVEP2	EIF2B5	IMPA1	PTP4A2	HGH1	PRKD3	AIMP1	ARHGEF10	USMG5	ZCCHC11	TMEM201	NAPG	GLIS2	SRRM2	PDGFC	MIF4GD	LYPLA2	BOLA1	TIGD7	DPY19L4	MCM7	USP9X	RPL12	RNF40	RP11-106M3.2	SORT1	ZNF347	ANXA7	DNMBP	RSPO2	ZNF790	SIAE	CCDC152	MED27	SRL	SPHKAP	MEGF6	FBXO28	CEP19	RAB36	RITA1	C5ORF30	SH3BGRL2	ZDHHC2	TMUB2	RAB8B	PHRF1	ZNF681	PREB	EFTUD2	TEX11	GAS7	GPATCH2L	PRMT5	NELFCD	TSPYL5	ABCD2	RAB11FIP3	ARCN1	PROSC	POLR2K	MED20	IDS	KLHL3	GPR75-ASB3	DNMT1	PLS1	MYLK3	GIT1	ARID3A	PPP1CA	NAV2	SAAL1	FKBP7	TMEM177	ZNF195	SWAP70	MMP23B	WNT3	ENTHD1	LZTS1	C19ORF24	ICE2	RPL37A	TBX2	SFTPD	CENPN	PDPN	PARP10	RBM26	SKIDA1	REEP3	PAIP2B	TEAD2	CEP170B	GLI1	MTCH2	CACNB3	KLHDC2	COMMD9	PDE6A	NEK11	ADAM15	BRSK2	MCTP1	TKT	FAM117A	RP11-298I3.5	SNX7	EXOSC6	FAM185A	GANC	PRPF40A	PGS1	RPS6KA4	TMCC3	TCEA2	TMEM255B	EPS8L2	CCDC61	C6	RNASEL	EXOSC7	SVEP1	TSEN34	ZNF121	TOMM40L	IKZF4	ARHGAP12	ATP6AP2	SLC25A22	ECD	CNKSR3	SLC39A1	ATG4D	RNF216	ITGA1	MANBAL	SLC16A3	DEPDC5	MRC2	FAM228B	SREBF1	ADGRV1	ADD1	ABCA3	COPS3	HIC2	VSTM2A	MLKL	CLINT1	HBEGF	BSPRY	RFTN2	DGKA	DMXL2	CDK2AP2	CHRNB3	QSER1	RNF212	CDR2	BOD1L1	IGF2BP2	EWSR1	RHCG	CNNM1	BORA	KIAA1551	UPP1	CENPC	ARSD	PLAC8L1	MORN5	FAM8A1	EFCAB6	ADAM8	FAM179B	ARHGAP44	HNRNPH3	PIK3R6	RHOBTB2	B3GNT5	MPHOSPH10	GNA11	ADO	MYO1D	PCSK6	IFNAR1	FUT9	ELMOD1	HSPD1	ETV4	MCM5	CPSF4	SERINC5	PFAS	MOG	TMEM68	CD4	PTPN11	GBP2	NDUFB3	RPS19BP1	SULF2	OSBPL11	SNX5	FBLN1	LHX2	SCG3	IQCE	ACADL	CEBPB	CBFB	CNGB3	MRPS28	SEC61A1	PURB	PSMD11	RP11-231C18.3	WDR5B	ZDBF2	MYDGF	LEO1	RAB9B	KRBOX4	PDLIM4	USP25	BMP7	CLIC6	RTN3	TMEM132A	CEL	CDK5R2	DMAP1	RPS6KB2	TP63	ZNF768	PSMB8	MYD88	SCP2	ATF7IP2	PPFIA2	IGDCC4	TBCEL	C11ORF65	TSPAN33	BRICD5	LSM4	RFPL2	ADRA1A	ETNK1	TSPAN15	STEAP3	BCL3	UTP15	AC109829.1	B3GALT1	KRI1	RANGAP1	JAG2	ZDHHC22	EFCAB2	C16ORF52	PIGQ	C14ORF178	GFRA2	NLGN3	IMMP2L	F11	HTR2A	CCDC110	RSPH6A	FOXB1	ZFPM1	HLA-DMA	UBALD1	EEF2K	CCDC6	NQO1	MAML2	TADA3	NOTCH2	ZRANB1	CLUH	BAMBI	PITRM1	TFAP4	TESK1	ZNF727	CRYBB2	ACKR1	ACKR4	RAB7A	NSFL1C	ZNF804A	ACSL5	RUNX2	WDR36	RXFP1	FAR1	RFT1	CIRH1A	SFRP1	ANKRD34A	ABHD14A-ACY1	CD248	TUFT1	MYADM	PRIMA1	NPSR1	YRDC	TMEM150B	GPAT3	KNG1	MAS1	RGPD2	NUP85	PLPP6	MTHFD2	RP11-697E2.12	CDH7	ADAMTS8	SERPIND1	LY86	F5	ITGBL1	ARL4A	URB1	LRRC38	CNGA1	PRKCSH	MAGEC3	CD22	CLDN5	SHC2	CTD-3074O7.11	SLC22A24	RP11-468E2.6	POT1	BAHCC1	MIS18BP1	TGM3	RP4-777O23.3	PMP22	ABCB10	CHCHD4	KCTD19	TMEM47	FAM20C	C17ORF96	TMF1	SEMA4C	KHSRP	STX18	F2R	DPY19L1	BOLA3	C11ORF80	CXCL12	QKI	PUS10	ZNF737	MRPS14	EYA3	RBM5	PSEN2	POLR3A	STX12	HIATL2	CCDC13	LDHA	EIF2A	FREM3	FCF1	PTRH1	SLC52A2	ANTXR2	GABBR2	CDYL2	PARD6G	LRRIQ4	KCTD10	CLDN20	TEX30	LLPH	HAUS6	FADD	VSTM2L	EIF1AD	PIANP	PARD6A	CARD11	EXD1	DSCR4	RP11-514P8.7	CSPG4	SPG21	C1GALT1	WDR18	PLAC8	KIF14	SIX4	MON1B	NFIL3	ASF1A	ASB5	C6ORF10	CDK5RAP1	H2AFV	RBPMS2	SVBP	TKFC	AGER	ITPKC	C1ORF53	AFTPH	IQCC	ZNF318	ESYT3	EAPP	CCDC8	C9ORF116	EIF2B4	RSF1	FAM213B	ZNF780B	CXXC4	RTCA	NEMP2	UXT	FOXJ2	AADAT	VASP	VAMP5	DDX21	FUNDC2	KIF7	RNF4	PSD2	C12ORF57	NUP188	ZNF544	RADIL	RNF8	GABRR1	MAP3K2	SLC38A1	MAP3K1	ZCCHC2	KLKB1	FOCAD	ATIC	TMEM120B	DNMT3A	UHRF2	FAM118B	SIDT2	PAPPA	SLC38A7	CCSAP	PCID2	VWA9	DNAJC10	ACTN2	DDX39A	TRMT1L	SNAPC5	DUS1L	GNAS	ZNF286B	PRMT2	IRF2BP2	ZBTB33	TET1	SNF8	VPS11	DDX60	UNK	RAB12	CASKIN2	STAU1	ATG2A	SORCS1	APH1A	ADCY9	CRTAP	GCFC2	CDC7	C4ORF45	PPP6C	AP1B1	MCM8	ELMSAN1	PARVB	CLASRP	C14ORF93	PSKH1	BLOC1S5-TXNDC5	YPEL5	HESX1	TTYH3	COX11	TMPO	UBE2G1	SETD6	MRPL41	C19ORF60	MXRA7	EGFR	RRH	CYBRD1	LIG3	SACS	SDHA	DHRSX	CTR9	CANT1	NME9	DNAJB2	NBEA	OCEL1	ZNF641	HIGD1C	CTD-3105H18.16	C14ORF166	ANKFY1	SMPD1	CD109	C9ORF64	ERLIN2	UBL3	NTSR1	CYB5R3	PKP2	RNF44	MMACHC	C5ORF42	TMED9	TFAP2C	ATP1A4	PCBP1	C1ORF52	ARHGEF37	SYT13	ZNF182	SETD9	LATS1	MAPK7	STOML2	ZNF616	ARHGEF33	DCP1B	BRI3BP	SGK223	CHI3L2	SFXN3	CYP4F3	PAN2	OPN3	CNGB1	CC2D1B	C11ORF84	PTPN21	PLEKHF1	TAOK3	ABCB5	FAM189B	FBLL1	PCM1	MICA	SSTR2	KRTCAP2	ZNF688	AAED1	SHQ1	CNBP	SCLT1	ARL15	TSPAN14	HCN2	CGREF1	SRRD	BTBD19	RASEF	SH3GLB1	ZFAND2B	PLCD4	TRPC4AP	NT5DC3	ZFP62	HIPK2	TTC5	TRPC4	ADAM28	LMO1	WDR33	RP11-136C24.3	ARHGAP11B	SSSCA1	NPIPB6	DR1	EML4	C3ORF62	SHROOM1	ANKRD20A3	COX7A1	ACTA2	GTF2F2	PRUNE2	ANKRD7	SPRY3	ZNF534	DNAH11	PPP1R9B	CPNE1	PCSK2	ZNF141	CIB2	LRRC42	FRMD8	NOMO3	WWC2	TNPO3	MED21	HKR1	CAMKK2	NISCH	KIAA1328	TST	PISD	TLL1	SESN3	SEMA4F	PDE11A	MIB2	SNCB	BAZ1A	ARFGAP2	MMP28	AATK	DNAJB11	SORBS1	QSOX1	AP4B1	C1GALT1C1	TMEM138	PDHB	SNX12	DSCR3	MTRF1	B4GALNT1	ASPSCR1	RBM14-RBM4	MALRD1	DNAH17	SLC9A3R1	FAM126A	AK2	STK35	BNC2	MOB1B	SEMA3E	RBM15	SF3A1	APBA3	BICD1	ZBTB41	SLC25A24	ZRSR2	PIWIL4	SCIMP	PDP1	MAP2K2	SDAD1	TMEM161B	CNNM3	RBBP7	XPA	HYAL1	JPH3	DZANK1	RP13-672B3.2	GPC1	GPC3	SLC12A7	FAM69B	PPIC	MRPL51	SELO	TSPAN3	CANX	TFEB	PGM2	FAM171A2	RBM45	SUPT6H	ZNF280B	SERP1	TMEM184C	L3HYPDH	ZNF22	SYNPO2	RGP1	STK40	VTA1	MTHFD1L	FAM212B	NUCB1	SIKE1	FXR1	TET2	AFF1	CALCOCO2	MT1G	GPBP1L1	YJEFN3	HMGA1	TRMO	LRP12	TRIM4	B9D1	TDRD6	HECA	TCEANC	ANKRD45	PILRA	PCNXL2	TTC1	HID1	EPN2	LRP2BP	NHLRC2	IL5	HEXIM2	LONRF2	FAM216B	TMEM131	LPCAT2	RNF187	STK32C	RCN2	AKR1D1	ACOT4	DCAF8L2	SETDB1	JAK3	PVRL1	RPP14	B4GALT7	GATC	TMEM167A	TSHZ1	PSPC1	SLC27A1	CTNNB1	XPOT	PASD1	STIP1	XPR1	MLEC	AKAP14	SMIM13	NFKBIL1	PP2D1	FABP6	TACR1	SARNP	C1QL1	DMRTA1	MAP3K15	FAM83H	HNF4A	MFAP5	SMIM10L2B	SLC29A1	C22ORF31	KRT17	MSRB3	TPD52L1	PLVAP	VPS13D	TMEM86A	GAS2L3	DOCK9	NARS2	DEDD	ZC3H12C	STAT3	AHR	ARHGAP19-SLIT1	RANBP6	HAPLN1	CPNE7	ARHGAP4	SKI	DYNC1H1	PAM	ZNF12	UBE2T	LRRC34	EIF1AY	TMEM25	FFAR4	ATXN2L	CASKIN1	TIMM21	XRCC4	PITPNB	SPATA12	ZDHHC21	ARL6IP6	UBE2E2	CLIC2	JAKMIP2	TMEM106C	RND3	DROSHA	KIAA1671	KCTD9	AZIN1	CLDND1	THNSL2	PCTP	RETSAT	DNAJC13	ZNRF1	RAB14	CDH12	AARS2	ZBTB7A	DDIT4L	KMT2E	ATL3	IER5L	ACAA2	C4ORF46	ZNF677	FAM3A	CCDC107	NMRK1	CTU2	ATP8B3	GCH1	FAM171B	TMEM221	HPD	LIN7C	TAPT1	IKBIP	TMOD3	N4BP2L1	FAM86C1	PCYOX1L	CCDC78	IL15	SNCAIP	BLVRA	LYSMD3	KCNH3	DRP2	RALY	STAM2	LPCAT3	KCTD13	PIP5K1B	GNG2	ABLIM1	XBP1	EMP3	CTNNA1	CCDC18	IDE	NFIB	FAM222B	PNPLA7	SMARCD2	PRDM4	LACE1	SALL3	KCND2	USP36	FES	MRPL48	MTFR1L	TMEM60	DIMT1	INADL	GOLGA7	KCNF1	PRKD2	AC004076.9	RHBDD2	KCTD21	RBMX	OSBP	ARMCX4	ATP7B	NADK	SIGMAR1	SEC24B	ANKS3	TNRC18	PCMT1	SYTL3	RBBP6	SHPRH	LRP4	CYB561A3	ZNF3	CEP57	BCL2L11	CCDC81	CCDC77	APLF	LRRC49	MARCH9	AKR7A2	SUV39H2	ZNF16	CTD-2192J16.20	HCN3	KCTD8	HMGCLL1	PSMD4	TNRC6C	LSS	CCDC142	DAAM1	MAZ	GRIPAP1	RABGEF1	IL34	TSPAN11	MYLK	ZNF446	FXYD3	TOR2A	C2ORF42	INA	NCBP3	EFHD1	ZBTB4	HYKK	COL14A1	GNG7	RXRA	CHST14	CORO2A	SRPX2	COQ6	ABCC1	MYO16	NUDT6	ZNF418	C2ORF61	POGK	PPP1R10	ZFYVE1	CTAGE5	NFYC	MPC2	BFAR	STX1A	C15ORF61	MASTL	PLSCR4	CDH3	RAPGEFL1	NOTCH3	FLOT2	PATL1	ZNF862	MARCH7	CHST11	BRF1	HS6ST2	HTT	PRC1	USP49	HDHD3	SNAP91	FLYWCH1	ZNF236	CCDC25	ATXN7L3	IGSF21	TDRD9	WDR45	GTF3C3	MYCBP2	ITGB1	TAP1	TMEM259	PXMP4	HDGF	CAMLG	SURF6	RPS10-NUDT3	GSTM4	MCM3	ZDHHC1	EML2	RCAN1	C19ORF12	SLC27A3	RNF11	LYRM7	NUP37	MID1	ZFP90	SEPT9	COLCA2	DHRS13	MAOB	TMEM120A	ANO6	C17ORF51	PRKAG1	PPP1R1B	SH3BP2	CSTF1	CDC42	SYNGAP1	ENTPD6	AHNAK2	ERAP1	SAMD3	HERPUD2	RB1	MROH1	PEX14	ZBED3	SAE1	GALNT7	MINPP1	FAM127B	SMAD9	BEGAIN	CNTFR	CAMTA2	LMX1B	SUCO	PRKAB2	EIF3G	KPNA5	RASA3	NAAA	RPA1	ARHGAP17	C19ORF48	TROVE2	SLC35E4	CSRNP2	AFMID	EED	DCAF10	KIF3C	TCFL5	ENHO	SLBP	PKIG	RC3H2	PFKFB3	ZYG11B	CHPT1	BNIP1	GLS2	FBXO25	CAMK2G	FGFR1	NAA15	POMK	GTPBP4	TSPAN4	PPRC1	RILPL2	KDM4B	INO80	AGK	SGCB	FGFR1OP	CEP131	PHF10	KCTD17	SNX17	CEP120	MRPL52	B4GALT4	NFRKB	VAMP1	FAM214A	LMTK2	SMC6	GCA	PQLC2	ZNF496	COMMD6	ARMC10	CCDC53	PCYT1A	ADARB1	RHBDD1	C11ORF85	JAG1	ZNF253	FN1	WDFY2	RERGL	CDS2	PCDHB12	PBX4	PEX13	PNRC1	WNK3	L3MBTL4	CLPX	ELN	GNA12	PLPPR4	PEA15	TMEM135	SECISBP2L	SELT	GGCT	SNAPC2	TMIGD3	SLIRP	CREB3L2	ERG	TMC5	MCHR2	FGD6	SLC30A10	USP50	ANXA13	RPS29	MAP4K2	YTHDF1	ZNF133	LACTB	EFCAB8	ABCA8	ELF2	C12ORF45	CAB39L	AC090498.1	DNAH1	HIST1H2AC	TRPM2	FAM169A	C2ORF82	KRBA1	ZFP82	NFATC2	TNRC6A	SEPHS1	RMDN1	PDIA6	LIMK2	COQ2	NAGPA	ERO1B	RP11-195F19.5	CMTM5	NRN1	MBNL2	TTPAL	MRPL47	TRMT61A	COPRS	RMND1	HOMER2	AC245100.1	GPATCH11	PRKAR2A	PARP3	PI4K2A	ZNF398	SRPRB	B4GALT5	ADGRA1	SEC14L4	HAVCR2	RARRES2	GLRA1	TCAF2	DACT3	SWT1	NR1D1	MED30	SUPT16H	FUT8	ZBTB49	RAPGEF6	VPS4B	PSMD13	DUT	ZCCHC14	UBAP1L	ZNF536	WDR59	RPAP1	HEATR6	SFMBT1	PSMA7	CCZ1B	CENPJ	FNTB	MTSS1	MTX1	MED25	DFFA	CD46	PRPF6	METTL4	LAT	TAPBP	TMEM237	RP11-229P13.27	CCDC80	MAFG	MOB4	ZCCHC18	RASSF7	TRABD	CSNK1G1	NFKBID	IQSEC2	SSH1	SRRM3	ZNF414	LRRC66	CHM	ZNF267	PANK3	HAUS8	B3GALT4	REEP2	SLC16A11	RGN	FNDC4	PUS1	SERTAD2	C11ORF1	LATS2	IL1R1	GRIK4	NRBP2	SIVA1	IL7	CSAD	ZBTB45	ZDHHC24	PXDN	PDZD7	SERTAD3	MICAL3	WDR97	ZBTB40	DLAT	NPIPB4	RUFY3	HLA-F	ILF3	SPNS1	TP53TG5	UTRN	CRNKL1	SH3PXD2A	CCDC43	TEX36	TAF9B	CECR2	MARCH3	HSF2BP	ZNF304	PYCRL	XKR8	TXLNG	GCNT2	MCL1	TMEM243	TMEM38B	DYNC1LI2	MFSD6	MXD4	OSBPL7	FSD1	VILL	SAYSD1	DPM3	CLN8	PPP1R36	KIAA0922	NR3C2	THSD1	CISD3	FIGNL1	POLG	PAPOLG	CENPV	CAMKMT	MARC2	NOL9	INHA	DAPK3	POP1	SLC7A9	RTKN	PCDHB5	NDRG4	TRADD	EIF2AK4	BCL7A	TP53I3	ANKRD49	SERAC1	SLCO4A1	RP11-505K9.4	SLC2A5	ALS2CR11	NR3C1	IL1RAP	DPYSL3	TMEM38A	TMCO4	POLR3B	C7ORF31	CATSPERD	PTPN20	GYG1	NUP54	UNC45A	FREM1	RPS23	IFRD1	RAD50	HM13	MFI2	POFUT1	ZEB1	ERCC5	CCDC50	MSX1	MTRNR2L12	RWDD4	MYOCD	BMPR1A	ANKRD6	RBM19	FRMPD2	DEGS1	KRT8	PTBP2	UBL5	PRPF19	CHTOP	MON2	TNK2	SEMA3A	NOTCH1	STAMBPL1	MAN2B1	SLC41A3	EBF1	SCN2B	PLGRKT	RGS9	KLHL1	ARMC12	MRPL54	DDHD1	RPAP3	SF3B2	BRI3	AGBL4	TGS1	GSN	AMMECR1	FAU	URGCP	IKZF2	TTC25	ITFG2	NUP43	CTSA	GPATCH2	RPL22	SOGA1	TXNRD2	PGM3	MYH9	MIOS	USP8	RCBTB2	CDKL1	CCDC174	CLK4	RNF138	STX6	STEAP2	LIAS	VPS37B	COMT	WDR3	ADAMTSL4	LRRC2	TMCO6	ADGRE2	GDF9	CTD-3105H18.14	FAM89B	CTD-2331H12.8	NEU4	CRKL	GABARAP	HMOX2	C11ORF95	NCKIPSD	ZNF268	ZNF606	POLR3E	CMYA5	ZFAND1	ZNF559-ZNF177	CPEB2	NCBP2	ZNF510	AP2A2	SNX16	PIK3CA	ID4	KIAA1161	CORO2B	ZNF570	PRPF38B	TULP4	ENAH	TRIQK	PIGO	PARP2	BBS2	C3ORF17	ARF4	MTHFD1	ACOX1	LACTB2	SAC3D1	DNAJC6	SPTAN1	EFS	STOX1	KCNV2	MNAT1	HRAS	PCGF2	PAG1	PAFAH1B3	CMTR1	BAX	C19ORF73	SNAPC1	GTPBP1	RGS10	CSNK1A1L	IQSEC3	SCAMP3	C5ORF34	ZDHHC19	DZIP1L	GNRH1	RNF152	NEUROD2	MXRA5	RP3-403A15.5	CCER2	NDUFC2-KCTD14	ZBTB47	FASTKD3	DSTYK	RBM17	ARMCX6	EXTL3	MGAT3	USP20	OR9Q1	IST1	NOSIP	USP47	EMD	ZNF577	IPO8	MARCH8	PCMTD2	LUC7L3	ANKH	WSCD2	B4GALNT2	DRD2	RP11-295P9.13	C1ORF27	ZNF837	FIGN	BCAP29	KLHDC8B	DDB1	MEIS3	CCDC59	IGSF8	TMED7-TICAM2	USP14	IQUB	PSME3	ABTB1	NBAS	FAM21A	ARSJ	HSPA9	TACO1	LZTS2	KIAA1586	AGAP3	MARCH5	TMEM136	NR2C1	FKBP14	MIER2	PPP5C	KCNN3	UTP14C	GMDS	PDIA3	SLC35B4	CLHC1	CCDC28B	HSPB11	ANKMY2	CRHR1	FAM73B	FIBIN	CDC37	CFAP97	GSK3A	TMEM43	FAIM	GUF1	SAMD12	NYAP1	NBPF12	MBP	LRRC20	PCLO	PPP1CC	SLC2A6	PSMC4	ERICH6	ZBTB1	DCN	AGPS	LDLRAD4	FAM220A	RRP9	OVCH1	TSKS	MRPS2	VMA21	NPRL2	KDM4D	MIER3	DDN	DAZAP2	CTDSP2	PCDH10	SUCLA2	EBNA1BP2	MKX	HIATL1	ELK1	UGT2B7	TNFSF4	SPATA5	INPP5K	XRN2	SCARB2	RP5-972B16.2	WDFY1	KDM3B	DNAJB13	ANKRD23	MLLT4	C2CD2	FAM47E-STBD1	DUSP18	PPP2R2A	RNF157	CHD9	STXBP3	SEPT8	MPP7	MAN1A2	MFN2	ATG3	ROBO4	ELOVL5	ZBTB7B	BAP1	OMG	C9ORF24	MICU3	PRAM1	TMC6	TIRAP	KHK	PDGFD	MAL2	LNX1	WRNIP1	ZNF554	ZNF99	ELOVL7	NPAS1	EXOC8	ZNF501	KIF17	ZNF200	DCK	SHMT1	STARD9	COL5A1	TENM3	HEBP2	SLC40A1	CATSPERB	CDKN2AIP	SIPA1L1	ZNF460	ABHD14B	FAM71D	TVP23B	BECN1	TMEM74	ZNF345	WDR24	NUMBL	ECI2	ZNF618	DNAI1	CLIP3	VRK2	CELF1	EIF4A1	SEC11C	LTN1	BTBD7	CTC1	CAV2	IFIT2	WDR77	SAV1	TTC8	EPB41L4B	CASC1	TXLNA	MOSPD1	NCKAP5L	TSC22D3	SLC33A1	HGS	GPN3	PPIL4	GDF10	LRFN3	CSF2RA	EPHB4	EFHD2	EIF2B1	PPARGC1A	DNAAF5	CTC-487M23.8	CCL28	MNT	MGAT4A	GNPTG	FGD1	AEN	TRPC1	ACVR1B	AGGF1	MYH3	CTPS2	RBP1	RPA3	TAX1BP1	RQCD1	LRP8	C21ORF62	TXNDC17	ICMT	LONP1	MMS19	KDM4A	DOCK11	BOP1	PPIG	BAIAP2	FAM13C	ARHGAP42	C1ORF204	GGNBP2	PID1	TLN2	RAC3	DND1	ECT2L	RAB15	MAP7D1	SH3BGRL	RUNX1T1	TRAM1	SPARCL1	SLC48A1	COL28A1	STX2	ZNF682	ZFC3H1	DDX50	ATP10D	SLC6A17	VPS18	FAM199X	RAB28	DNAJC2	TAF10	GYS1	RHOT1	ASB6	RDH14	MDN1	CCDC106	CX3CL1	SRGAP2	TMEM170B	KIAA0895L	COMTD1	COTL1	UBP1	EIF2B2	ABCD4	SHF	ANLN	SCYL3	DLGAP1	MINA	AC007040.11	TMEM156	ZNF354C	STK11	LRFN1	DEPTOR	C15ORF65	TBC1D15	ZSWIM1	DHX16	ANKRD30B	SPAST	NCOA4	NKRF	PARD3B	TRMT44	WRAP53	HPGDS	ARL14EP	LCNL1	CD2BP2	EEPD1	UBE2M	WNT7A	FBN1	ZNF738	ZNF316	PIKFYVE	ZNF14	MFSD3	TRIM37	TBRG4	WDR31	SP110	TYMP	S100Z	PTPRZ1	COL6A6	MOV10L1	EYA4	NAB1	EIF3D	C9ORF142	USP34	C1ORF50	TNPO1	INPP5E	P4HB	POLQ	ANKRD29	ST3GAL3	GSPT1	REXO2	CACTIN	GPR35	PLAT	TMEM184B	C12ORF76	RABEP2	M6PR	SCO1	MRPS23	ASCC1	SEC22C	SPATA5L1	MSRB2	MTIF2	ZNF185	ZNF850	RRP1B	LRIG3	C11ORF68	POLR2A	MRPS22	LMBRD2	DENND5A	TELO2	TRMT112	ENOX1	MED29	UCHL5	ADSS	CEBPZ	CEP112	RP2	FRMD3	VAPB	PRDM15	TMC2	ZDHHC5	FMR1	ERGIC3	ANKRD13A	PLEKHO1	CSNK1D	PDDC1	BMX	SLC25A35	ASCC3	SLC22A23	SERPINB9	DPYSL2	HIRIP3	CARD19	AMPD2	CDH4	RNF185	GCK	APLNR	HNRNPDL	CCNG2	SRGAP2B	ZNF573	PCNP	DYNC1I2	NAGK	SLC25A34	ZNF765	SYNCRIP	FBXO38	RANBP2	SNN	HACD2	MED28	DCUN1D2	TMEM104	ARHGAP23	TPM1	ZNF609	RPS11	KIAA1958	AAGAB	C14ORF37	PSMB4	MPND	MR1	MTPN	MAGI2	SLC7A2	GAA	WDR1	TM2D2	DPYSL4	RPUSD4	TAX1BP3	MOV10	FAT1	SEPT6	LRRC4	ASMTL	FUZ	FOS	SCGN	PKN2	CCAR1	INPP5A	CDK6	CTTN	FAM131C	FAM53C	PRR3	PIH1D2	SMIM10L2A	UBTD2	STOML1	KCNK10	ZNF74	ENPP2	APEX2	IRAK2	EPN1	SUPV3L1	LPIN2	MAN2A2	IKBKAP	PTPRS	MEP1B	ANKEF1	C4ORF50	TMEM44	ASMT	IAH1	SLC25A23	AFF2	ZNF239	ALKBH2	TONSL	RP11-196G11.1	EGFL7	FRS3	ARFGAP3	SLC16A2	SLC9A2	POLD3	TMEM257	TMX1	PTPN2	TSFM	MESDC1	CLEC12A	INPP5B	STPG2	NAV3	ESYT1	CCDC33	CBS	TRUB1	LRRD1	HEXB	COPB1	RP11-1021N1.1	RP11-371E8.4	ZNF101	TRAPPC8	CA1	PADI4	LPCAT4	NUSAP1	PPP2R1A	ACOT9	ABHD5	TAF1A	CSRP2BP	TCEAL1	THTPA	STX7	ARNT2	LYSMD2	ZNF880	PEX16	ZNF839	CACNG7	FBP1	TBC1D13	ARL10	PCGF3	CAAP1	MORN1	GPD2	KCNH4	ROCK2	MFSD4	CCDC15	NRXN2	SCN1A	KANSL3	IRS1	P3H1	MTMR6	GPR137	SOCS1	SUGP1	ARHGAP15	TGFBR3	ANK2	CRIM1	ZNF85	GRK5	NFU1	CCDC175	ABCD1	ADRB1	CPED1	VPS33B	ANXA5	CEP170	ADGRF3	MPDZ	SLC43A2	PPID	NFAT5	ZSCAN29	TMEM176B	GFPT2	LRP5L	CHST8	SDHAF1	GCC1	PPEF1	PTPRN	RAI1	RAB3GAP1	MTMR1	SCCPDH	PCCB	DTX4	PRMT7	KIAA1324	ITPK1	CDK5	EEF1A2	SIPA1	MED18	C7ORF43	JPH1	DGKQ	RFTN1	SLC35A3	ROM1	C1ORF233	EFTUD1	SLC1A6	NAT10	EFCAB5	GPR135	TMEM121	SCNN1D	RNF165	CNDP1	SLC5A5	ZNF485	DGCR2	RARA	LIG4	ZC3HAV1	TMEM199	GFM1	TRHDE	CTD-2410N18.5	TRAM1L1	FOXO3	TIMP2	PTMA	NLRP14	ZNF608	DFNB59	TMCO1	HYOU1	APLP2	NFS1	TPD52L2	ZC3H3	LRRC28	HPS4	CACNA2D1	SESN2	GORASP1	PELI3	PPM1F	RANBP9	HDAC4	ELP3	CHUK	HPCAL1	KLC1	NDUFA5	FAM196B	SLC25A13	GOLGB1	DZIP1	RANBP17	TBC1D30	EML1	SYVN1	PBDC1	PPP2R3B	AGTRAP	RPS8	LEMD2	CCHCR1	MLH3	C8ORF44-SGK3	DHX35	CCT6B	TMC4	ZNF665	GOLPH3L	NCOA3	FIBP	PTPN22	ERAP2	ZSCAN20	TAF6L	NDUFA1	KLF10	CAPS	KLF16	TLL2	NXT1	OVGP1	BCAS2	TSNAX-DISC1	HNRNPF	AKAP17A	FIZ1	MYT1	MSRB1	TXLNB	UPF1	EIF3C	FGD5	CASZ1	PODXL	ALOX12	ZBTB2	MARCH10	PITPNM1	SNTN	FBL	ZC3H11A	AES	DCPS	RHBDF2	TPMT	MCM6	IFNLR1	AHRR	DHRS11	KCNK12	STKLD1	SGCG	ASNSD1	BRCA2	MYCBPAP	EFHC1	MYRF	PCK2	DGKK	C16ORF70	EEF2KMT	RNF41	SYMPK	ZFP14	FCHO1	MAP3K7CL	SLC29A2	RCHY1	SGOL2	GTF3C6	CACNG3	ZFPM2	TMEM63A	RP11-290H9.2	NCK2	TPRA1	CDK5RAP2	PSD	TDO2	ZNF518B	LZTR1	SMAD1	C14ORF169	PLAC9	DMTN	PGD	YME1L1	MANF	SH3BP1	DDX3X	ORC2	MYO6	ENPEP	CCT4	TOR1AIP1	ZNF775	FSCN1	YPEL1	SLC37A4	IARS2	ELMOD2	EIF4EBP1	METTL5	CYTH2	ZNF804B	NOX5	KEAP1	CTSS	SYBU	OXSR1	TIMM8A	SLC6A12	HNRNPK	MBOAT1	GPS1	APPL1	MINOS1-NBL1	PHF2	C11ORF30	GAREM	WTAP	ZNF264	GPR1	OAS3	L3MBTL3	RASGEF1C	MAP3K7	MPZL1	H2AFY	AMOT	VPS4A	GATSL3	KIAA1755	TCF4	THADA	RSL24D1	TBC1D23	RP9	HSPA4	CAPN1	STAT6	RAD21	SPATA6L	FAM76B	VPS37A	ANAPC1	COMMD4	RAP1GDS1	EPRS	TRAPPC2L	RTN4RL1	PCDHB4	KIAA1715	FAM181A	CCDC137	LRSAM1	TBKBP1	ADAM9	RPS6KL1	SOCS4	CARS	RPS20	NUDT7	SART3	S100A13	CRIP3	CRYZ	SPG7	PACSIN3	YIPF2	VOPP1	MTM1	CCT6A	PRKAB1	CPT1C	CHMP7	CORO1C	RUBCN	SUMO2	VANGL2	SLC4A1AP	BRD9	ELMO2	MYO18B	APLN	EIF2S3L	SPRYD3	KCTD20	SRR	AK4	DUSP1	TTLL3	AAMP	DKK3	ATP10B	ZFX	GTF2IRD1	ULK3	ZNF426	TBC1D5	THOC3	SSB	SIAH2	DGCR6	APBB2	ZW10	MPP5	MTOR	HEMK1	LRRC75A	CR1L	FBXO45	WDR74	GSTT2B	FANCD2	UGGT2	ZNF771	SCX	KNTC1	NOL11	SLC25A21	CDYL	RCE1	USF3	CNTLN	EVI5	TPRN	THEMIS2	SMAGP	AL365181.2	STARD3NL	CH507-9B2.5	ATP6V0A2	PLBD1	HRASLS	GPAT4	FAM102B	C3	RUSC1	PRSS55	SEC24C	KDM3A	OSBP2	BCO2	SHROOM2	OLAH	EPB41L1	ACAD8	YPEL3	ERMARD	DOCK3	PTGFRN	CYP7B1	MTA3	DPM1	GOPC	TCF20	FAM45A	CTD-2192J16.17	SOX10	RPS19	PCSK4	TUSC3	RSPH1	FBLIM1	ERVMER34-1	LPAR2	CNR2	MANEA	UNC5CL	PRMT6	SPINK5	RP11-77K12.1	GORAB	L3MBTL2	CACNA2D3	IFT122	ZNF571	C1ORF131	ZNF384	TGM1	CDK8	PGAP3	PDS5A	TRABD2A	PTRF	SLC43A1	TRIM3	CBX5	JOSD2	TCF7	CFAP58	RAP2B	SAXO1	ACSM6	FUK	IMPG1	IPO5	SLC28A3	GPR157	SCGB2B2	BTF3L4	HAUS2	GTF2H2	THOC2	APOL3	TMEM203	BRD4	ACP1	DNAAF2	DPM2	CHRNA6	ARF5	RAB2B	SNX31	PLEKHM1	SLC39A10	KBTBD7	BRD8	SLC35A5	NDRG2	HMBOX1	NOL3	MMS22L	FCHO2	GRPEL1	GOT2	LEMD1	FKBP8	SEL1L2	HMGCL	NBEAL1	PSD3	TBL3	RHBDF1	NEURL1	PUS3	C9ORF9	LRRC16B	CFAP77	ETAA1	FGF9	PHF23	PDXK	PRKRA	IMPAD1	KLHL25	GABRB1	PTP4A1	ZNF217	COL4A3BP	OTUB1	YTHDF2	CBY1	NOC3L	KDM5C	MAPK8IP2	TAGLN	CHADL	WHSC1	CLEC2L	LENG1	CAPN15	ALK	SRC	TUBB6	XIRP2	ST13	ARHGEF2	WDR64	SLC26A2	ZNF92	NUP93	GPKOW	RGS17	CHTF18	KIAA0319L	DDX23	SRCIN1	ZNF66	PRR16	USP51	MYBL1	NUCKS1	YIPF7	EFCAB10	MRPS31	SPHK2	PSMD1	PWWP2B	CDK14	GDPGP1	HERC2	SULT1A1	METTL8	PTPRN2	RAB40AL	FAM192A	ANKRD13D	UBAP2L	PYM1	LLfos-48D6.2	SNX21	HECTD3	DIS3	ZDHHC6	SYPL2	UBE2A	GABRB3	MIER1	DNAL1	SIRT2	CCDC109B	BAK1	EXD3	GOLGA8A	TTC14	FMO4	TOR1B	DOHH	GAS1	ACTR5	FAXDC2	MYL5	GNB3	PLEKHA8	ARPC5	FANK1	PARD6B	POLR3D	ERICH2	RSPRY1	C2ORF69	RGR	TOP3A	LRP5	PARP11	RCN1	CLIP2	KCNMB3	TVP23A	TTL	ZNF281	NR4A3	TMEM182	DIAPH2	SPTBN5	ALG6	NTN5	CTSO	IGLON5	EPG5	SNRPF	HCFC1	UBE2Q1	STAT5B	EHHADH	DDX59	PEMT	CNTN6	PSMD14	LEKR1	IQGAP2	PRDM11	SLC10A6	UGT2B15	POMGNT2	HIP1	CLTCL1	ANKRD10	NUTF2	ITPR1	GOLGA2	ZC3H4	FLT1	AK6	TUSC1	COL11A2	RALGAPB	VSX1	KIAA0513	FAM129C	MAP1LC3B2	TSSK3	NIT2	ZNF454	DCAF11	GPR162	YES1	UTP23	KIAA2012	ETF1	DDX46	ATP9A	WASF3	IL27RA	NIPAL1	SYT5	PIGW	ART3	MB21D1	CLGN	KLHL18	ABHD12	IGHMBP2	RBMX2	NOL8	ZNF620	CASS4	RPP38	BLOC1S4	SDSL	DCDC1	ATP6V0A1	OTOA	NOC2L	MXRA8	ZMYM4	KATNB1	EMILIN1	MEI1	MIPOL1	CDC25C	TSPAN31	PKP4	WDR75	OR8S1	OXR1	DHX40	MIB1	TANC2	FGF2	MROH6	LTBR	GBGT1	SHANK1	TRAPPC1	MRPL50	MGST2	CHEK2	RPUSD3	ABHD17C	SS18L2	RP11-302B13.5	EBAG9	THUMPD1	FBXO24	SH3KBP1	FYTTD1	NUCB2	ACO1	SPP1	ACLY	ANAPC7	AHSA2	SETMAR	MGAT4B	INTS5	CFI	MFGE8	ODC1	RGL1	ENG	YAP1	DNPEP	DNALI1	MESDC2	C5ORF49	SART1	SYNPO	GOLPH3	CFAP61	ZFPL1	SARS2	COPG1	REXO4	IQCK	ABCA12	C3ORF14	PXDC1	NAPRT	WDR48	TENM1	PIGF	ERN1	TMEM185B	TMEM39A	API5	KIAA0100	GOLGA3	ASB8	ZNF502	C12ORF43	DNAH6	BLCAP	PDE3A	COL24A1	NBN	TMEM222	ARHGDIA	GRIN2D	RASGRP2	EXT2	IQCB1	PLRG1	RP11-1212A22.4	ZFP36	TMEM192	IFRD2	KTN1	CUBN	CHODL	KCTD3	IGF1R	HAP1	TCEAL8	PHTF1	SERPINH1	CWC22	PTPRD	RNASEH2C	TLK2	MRPL13	SMAD4	FAM32A	SLC12A8	PRR12	ZNF263	B4GALT2	CACNA1E	DPH3	PELI2	NKAIN2	HNRNPD	HSP90B1	MUT	KIF13B	SLC2A10	GFRA1	CLVS1	RAB22A	HECTD2	COPS2	CEACAM19	DHFRL1	RAB40A	COX18	RGMA	FOXG1	MAT2B	EIF4G3	ZNF561	ADGRB1	CHP1	LGI1	ELOVL2	MTMR10	C16ORF58	TPPP	S100A6	KIF5A	GULP1	ABHD13	ZDHHC13	MACF1	C6ORF106	ADGRE5	HEPH	RBCK1	GNPDA1	CPAMD8	DCLRE1C	PPP1R26	SP4	TMEM106A	DPP7	UNC5B	CNP	MINK1	CCDC88B	PRPF4B	ULK4	NUDT16	CNPY4	SERPINB6	FECH	MYRFL	MTRNR2L1	ARPP19	CD200	CCDC90B	MRPL32	TRIB2	KLHL26	PHEX	TMA16	PLCG1	SENP7	NUAK2	RAB33B	OTX1	RGPD1	GID8	KCTD15	TJP2	CIC	ABCA7	GLB1	RFWD3	EXOSC10	ST6GALNAC5	ARFRP1	COA4	TRIM25	SLC12A3	PLET1	CCDC138	PGM5	NMI	LDLRAD3	MBLAC2	KIF1A	PLEKHA3	MLLT1	ZNF711	MORC4	PM20D2	UBR4	DICER1	MYO1C	SRM	HCN1	TOLLIP	POMZP3	RPH3AL	LRRC58	HSDL1	DENND3	MST1	NRIP1	CALCRL	WDR66	SLC4A3	TSHZ2	TCTN3	BAD	ADORA1	SSBP1	SMC1B	SRP9	COG4	DIRC3	PDE8B	UBA7	GNB1	VWF	JAK2	USP6	TADA2A	GTF2IRD2B	SHBG	SLC6A11	FAM151B	FTSJ1	CABLES2	BRINP1	WBP5	CCSER2	C2ORF73	RFFL	ACOX3	RASA4B	LMO2	SGSM3	TRIM66	USP7	SPRY2	KIAA0895	ALDH18A1	IMPDH2	GMEB2	MLF1	PFDN5	WDR4	FSTL4	H2AFX	SGPL1	LRRC8B	KIAA1211	NEK8	TTLL1	MUTYH	PHACTR2	GTF2I	EIF2D	MFAP3	GHRL	GTF2H1	NBEAL2	CNOT2	STAG2	TMEM63B	NFKB2	ATP2C2	DENND2C	NELFB	ECI1	CYB561D1	FRMPD4	PSME1	PIK3C2B	ADAM19	ZNF227	CAP2	NCOR2	NINJ1	FAM76A	KBTBD11	SEMA5B	SMIM10L1	TRIOBP	ZNF107	SSRP1	SLC25A39	SLC25A14	LMLN	BTD	MTG2	SMPD4	WDR25	SPAG8	MMADHC	NUP35	H1F0	CFAP47	CEP44	IKBKG	APOL6	CEP250	TCP11L2	LRRC47	PSD4	RPS12	UGP2	KIAA0430	MECP2	GNGT1	NDUFA2	ZFYVE19	ZNF154	ZNF526	ADRM1	THOC5	TPRG1	JAM2	FAM174B	TSGA10	ZNF527	EDNRA	CTDSPL	RAP2C	MIA3	ORAI1	FAM173B	DPY30	PPP3CB	FAAP100	EPDR1	TMEM97	PLXNC1	HMGXB3	ARMC3	SETD4	FBXW9	IFI44	ABHD6	TEAD1	PUSL1	DOK6	EPHA7	WSCD1	PTH2R	UTP3	RBM10	ACTR8	ZNF629	C10ORF107	UNC5D	EMC8	CRX	NHS	NFIC	ARID5A	AQP6	C17ORF75	SLC24A3	POMT2	TMEM245	SDE2	MOCOS	RASGRP3	ZNF785	PTPRT	E4F1	NOXA1	HDAC9	MID1IP1	SLC11A1	RP11-831H9.11	RPIA	FAM193B	KIAA0556	WDR7	SCAMP4	NAA40	FXR2	P4HA3	ZNF786	RP13-512J5.1	SMCR8	RBM20	TACC3	XPC	COBLL1	FEZF2	LRRN3	HUNK	ANO2	TNFRSF10A	VAT1	TMEM263	CCDC160	MEX3C	EDC3	ARPC1B	UGT8	TUBG1	GPR161	C10ORF131	ACD	BCL10	TSR1	ACADS	BBC3	OTUD1	UBE2Q2L	HTRA2	ABHD11	CALCB	CES2	TMOD1	RP11-321N4.5	MS4A13	SIX3	PIP5K1C	BPTF	COX19	ACSBG1	CTD-2521M24.10	DFNB31	MATR3	COG8	TMEM180	PPME1	ANGPTL1	PSMD10	EYS	UBE3A	SLC52A1	COX17	CYB5D2	NCOA2	PAXBP1	CADM4	LIN54	MIEF2	ASNS	SGK1	CREBBP	GOLGA6L10	ZNF778	THAP2	MTA1	ZNF433	VSIG10L	HFM1	PAXIP1	EME2	CCDC94	THUMPD3	NIPSNAP3A	ATF7IP	ZMYND10	TGIF1	SASS6	MAP1S	HDAC11	C16ORF71	GLP1R	LRRC8A	DGCR8	HNRNPA2B1	CCT7	CCDC97	CD55	LYPD6B	DNAI2	PLEKHG4	SPRN	SMN2	SMPD2	CSDC2	BRMS1L	GTPBP2	SETD1B	ESR1	CDH19	MED22	KCTD18	NDST1	C16ORF96	SLC35G2	USP30	LOXL3	MYBL2	UPK2	ST3GAL2	FXYD1	BTBD18	MAD2L1	COL4A4	RP11-343C2.9	FGF10	GGT5	CLN6	ITPR3	SSNA1	TMPRSS11D	ZNF579	OSGIN1	ZXDB	BDNF	C19ORF38	SHCBP1L	CES3	SYT11	RRM2B	RHOA	IGSF9B	SLC12A9	PTBP3	SLIT2	CAGE1	LGALSL	CYP2E1	TEK	DCAF16	GOLM1	RBM23	TIMP3	AMOTL2	DUSP8	BHMT	VSTM5	TTC33	DLD	PAWR	MBOAT7	FAM50B	ACER3	RPS17	EPHA3	RP1-66C13.4	PIK3C2G	CBWD7	MDM2	SPATA16	MMP15	RNF175	PACS2	NANS	EHMT2	COPZ2	PRR5	LMNB2	TTC31	C22ORF46	TCTA	HINFP	LIMD1	ZNF34	C15ORF41	TGFB2	HS3ST5	INF2	CTBS	ROR2	TMED1	INTS6	SLC35F1	DCBLD2	PSMB5	FBN2	AMFR	SEC61G	SREK1IP1	ZNF197	AKTIP	EMCN	NOMO2	C6ORF226	ROGDI	ECHDC1	GPX3	PORCN	N4BP1	TMEM161A	ARHGEF40	CPPED1	PRR5-ARHGAP8	CRTC3	ZC3H18	NRP1	E2F4	RP11-717K11.2	ZNF783	RYBP	NTRK3	SPANXA1	FAM20A	RFX1	RAB35	MYOM2	ZMYND12	SLC35E2	AP2B1	ZDHHC3	CCDC62	MYPN	SLC8A3	PIGX	KIF5C	CCL2	ADAT1	C11ORF63	C2ORF49	TRMT2A	RND2	ABCA9	LMNA	FNTA	PXDNL	COL9A1	RUFY2	C16ORF13	AQR	ADPGK	DPP10	UBN2	ATF4	C19ORF43	CPM	ALS2CR12	COL9A3	FBRS	PHF20L1	CCDC71	BRDT	EEFSEC	SLC27A6	PIAS2	ARHGAP35	ETV3	DARS2	ZNF396	FAM161B	THRA	VTI1B	JRKL	ZNF484	PARP14	OXA1L	RNF7	CTB-50L17.10	EPX	PABPC3	EBP	FCGRT	ITPKA	NETO1	KCNH2	DNAJB12	C5ORF45	F3	SSC4D	SIMC1	SLCO3A1	ZNF35	COA6	SAMHD1	ZNF704	EEF1D	NPTXR	PIGM	EAF2	TRAPPC12	ATP2B4	CRYBG3	HHAT	FZD6	UNC119B	WHAMM	WWP2	FHAD1	PARP9	DOCK7	LYPLA1	GUCY1B3	ZNF37A	OPHN1	SNX25	PDIA5	BCAT2	FITM2	P4HA1	RMDN2	THAP3	CAMK2D	CDH1	FYCO1	RABGGTB	SEC62	C11ORF57	C9ORF69	CCDC112	CRAT	DCTN5	MIS18A	ZFP28	ST6GAL2	MEF2D	PTEN	CMAS	MRPL49	SEC24D	CYP4F11	DHPS	HDDC2	SAP30	ZNF500	PCNA	BTBD10	SSUH2	ZNF784	MBD6	C7ORF26	LRRFIP2	FBLN5	DNAJB5	RP11-449H3.3	CCDC117	REEP4	DHX57	CCZ1	HPCAL4	NSA2	ANKDD1B	MRPL28	EOGT	STEAP1B	GGCX	ZCCHC8	MPST	NRSN2	CDKL5	RAB20	ITIH5	MSL2	FRMD5	LAMA3	WBP2	ANKMY1	FBXW5	GTF2F1	MARS	OFCC1	SNRPB	CRLS1	C4ORF22	PREX1	XXYLT1	IL17RA	HSF2	LHFPL1	MBD2	ZNF830	ADIPOR1	TUBGCP5	KLHL21	CALN1	C2ORF74	TIPRL	DNAJB14	CLC	WISP2	HSPA13	ZCCHC6	LRRC4B	GRM1	FBXO18	ADAMTS7	EMC9	TRIM22	JOSD1	CHST7	TLDC1	PEX26	IVD	BTBD17	PRR25	ANKRD55	ZC3HC1	NT5C3B	POC1B	MXD1	SLC24A2	ERGIC1	STK19	DCTN6	RP11-162P23.2	ATAT1	FBXL5	MED11	ASXL2	AATF	SIRT7	LOXL1	PLIN2	DRAP1	SLC51A	OSCP1	SLC39A7	CAPN5	HIST1H2BB	DCP1A	SDCBP	SERPINE2	ZNF79	MAPK12	SERPING1	DKK2	ZUFSP	NEDD1	NDC1	NFATC2IP	FAM219B	CCDC85A	INO80E	KMT2B	SORBS3	NOL6	CD151	FAM91A1	ARL16	CCDC136	CDH24	ZNF774	ST8SIA5	ASB4	SLC25A19	FAXC	CGN	TMEM63C	DCAF17	GJB2	ZNF549	GSR	SYAP1	FBXO3	CCDC3	PAPD7	MAP6	CARM1	ZNF671	MAFF	CREG2	HNRNPA3	PEX11G	HFE	SPATA17	WDR62	GGA2	RRP12	CREBRF	OSTN	EMC1	HPN	MDH1B	UNC5A	PNP	ARHGAP28	CALU	AVIL	SLC35A2	PLIN3	LMAN2L	TRIM65	USP42	NYAP2	RPS6KA3	RNMT	FTO	STT3A	CADPS2	CPTP	XAB2	ZFAT	CDK2	CXORF36	PSME2	SLC35C1	C5AR1	NUAK1	KCNH1	CEBPD	LRRN2	IL15RA	STX1B	PCDH1	IGF2R	BLMH	JAGN1	PDCL3	NUP50	FAM78B	ZNF320	ZNF703	WDR26	SUCLG1	METAP1	PAFAH2	CD59	BCL6	GGA1	ACSF2	ATP11C	GNS	MEMO1	ANP32E	LIMK1	VWCE	CCDC73	DNA2	CENPA	GEN1	CPS1	VAMP8	RRP15	DYNC1LI1	HTRA1	HHIPL1	HPS3	EIF5B	GLRB	NPIPB5	CERK	SLC39A13	AC084219.2	PMS2	AIFM3	ZBTB37	POMP	GNG12	ZNF251	PIK3C3	UBR2	RHPN2	TRIM41	ABCG2	UBE2Z	PAX8	SLC30A3	ZNF543	OCA2	NDST4	SKP2	ZNF706	PBRM1	OFD1	SPATA22	ERI3	ZXDC	LMOD3	TMUB1	NBPF3	C3ORF67	PCNXL4	USP38	SPC24	ABCA6	PSPH	CCNB3	CEP135	SPATA45	RHOXF1	FAM71F2	L1CAM	NOP16	RP11-101E3.5	BORCS8-MEF2B	ST8SIA4	ARHGAP18	GLIS1	ZNF674	BPI	MTERF3	GUCY2F	FSHR	SSU72	OCLN	SORCS3	SF3B1	ABCA4	HSD17B10	JADE1	CREB3L3	ZNF492	THAP10	RBBP8	TMEM87A	DNAJC5G	ZSCAN31	DPF1	UBE2O	VAX2	GLG1	LMCD1	EIF4EBP2	LNX2	SIK3	PPP2R5C	PHF8	ARHGAP27	NFXL1	ZC3H6	CREBZF	NOLC1	NAIF1	GLTSCR1L	R3HCC1L	ST6GALNAC3	CCDC180	C1QTNF3-AMACR	LMO3	UROS	SLC9A1	SH2D6	FOXO6	CASP9	ZNF354B	LRRC8D	REC114	ZNF470	TGFB3	DYNLT3	FBXO9	GTF2A2	GZF1	HYAL2	IPO13	DAGLA	DALRD3	RNF144B	KLHDC1	TMEM53	CECR5	STRN3	RP11-111H13.1	POR	CBX4	GABPB1	RAB11B	LRCH1	GRAMD1C	CFDP1	RORA	KDELR1	PPP4R2	PIH1D1	ZNF766	HMGA2	RP11-11N7.5	SLC26A7	C19ORF54	U2AF1L5	ZNF473	METTL7B	APBB1	PDE4B	TAF6	CNPPD1	CTC-435M10.3	CRTAC1	PARVA	WDR91	ATXN7L3B	NRDE2	MANSC1	SLC30A6	BACH1	DCTN3	ARRDC2	ZIM2	KLHL8	PTDSS1	MOCS1	CNOT3	RND1	ALG9	WDR53	MAU2	PEX11B	SMIM20	ISOC1	RP11-234B24.6	TSNARE1	ZNF429	MURC	CDO1	IDH3G	STYX	PLAG1	CXCL16	PI4K2B	ARL1	IDUA	CERCAM	DONSON	ANKRD36C	CHIC1	ARHGAP20	ARID3B	TCTN1	RPL22L1	IDO1	MAPKAPK3	ROMO1	CBX6	CRIPT	PPARGC1B	HYI	EXPH5	ZYX	SEL1L	ADAMTS20	AP4M1	C8ORF59	TMEM231	TEX26	THUMPD2	KATNBL1	PPP1R15A	ARID4A	PRKCI	YARS	TRMT5	MDM4	GORASP2	PTPN18	RPL41	RNASEH2B	CCDC91	RFC1	MCAT	CAMK1	CCDC58	C10ORF90	WASH1	ACADSB	BDH2	NAP1L1	ANKLE2	QRICH1	FBXL3	PSMA3	CCDC22	PHYHIP	MPP3	CACNG4	NAT9	FOXJ1	ALG2	KIFAP3	TEF	DSCC1	PES1	FAM19A5	AKT3	CHSY1	DENR	RECQL	SLAIN1	SPTSSB	ZNF202	BLM	CCNA2	S100A10	IRF2BPL	GPR19	RELN	TIMELESS	RP11-192H23.4	SMARCE1	UACA	TEX29	ZSCAN1	SNX18	ING1	CNIH2	THEG	SLC22A1	FKBP15	KIFC3	GLYR1	TRAF4	KLHL7	TRIM27	UROD	TLE6	C15ORF39	FBXO39	JKAMP	MTCP1	FBXL22	ATF1	FER1L6	RNF182	CPOX	AP000721.4	OGFRL1	RNF130	FAM19A2	NCOA6	SBDS	PPP3CA	USP1	C12ORF4	TIMP1	FKRP	HDAC7	RC3H1	HACD1	CSNK2A1	ABCA13	BCKDHB	CFAP53	NCOA1	DOCK4	CDCA5	RP11-178L8.4	BCL2	USP13	C15ORF48	TRIM26	MAMLD1	CBX1	CAND1	DBN1	ADCY6	AKIRIN2	TULP2	ATHL1	UBQLN4	GEMIN4	CDR2L	VAMP4	RIOK1	ZNF230	FAM19A4	ZNRD1	CPO	ANKFN1	METTL12	DUSP11	PLPP1	SEP15	NDE1	NELL1	KCNJ9	MARCH6	FKBP3	SLC36A1	GALK1	EPHB2	HAAO	LRP11	ASGR1	COQ10B	DECR1	SHISA5	YWHAG	PATZ1	SRSF6	PSMC2	KANK2	ABCC5	MAN1A1	CAD	LSM7	PRCC	RASSF4	ZNF598	SLC4A11	DCAF15	AP3B2	NOD1	FEM1B	VASN	NDUFA10	KLHL23	PTPN23	NSRP1	PNISR	N4BP2L2	CBX3	CNOT6	DENND6A	PPP1R3G	GNAI3	IER3	DNAJA1	SLC5A6	SLC39A9	KMT2A	C6ORF47	WDR55	ZCCHC24	PAK4	ARRDC1	PRH1	MKRN2	RIPK2	PCIF1	GPN1	ADCK5	PLPP4	RMI2	FBXO7	TMEM86B	DDX18	C19ORF81	DUS2	P2RY11	PALD1	LPIN3	RTTN	TMEM232	RARS2	PHF13	ENPP3	NUDC	H6PD	ZNF391	SLC8B1	EZH1	STRAP	GSKIP	PLXND1	JPH4	NAA16	MTSS1L	PRTG	MED19	EXOSC9	HIF3A	CENPB	UBFD1	HES4	OXNAD1	ABCC2	TIGD6	ITGB5	LMO4	RSBN1	NOL4	FAH	RASSF1	ZCCHC4	NEURL2	CYB5R4	DYX1C1	DLG2	NOC4L	NADSYN1	NXPE3	CCDC102B	NFKB1	NUF2	NTRK2	RAE1	CPNE2	AQP4	LENG8	CRISPLD1	GPR156	ANKZF1	DDX19A	CORO6	EIF4G2	YAE1D1	STT3B	ST8SIA1	MAGT1	RPL26L1	LOXL2	C8ORF37	CHFR	CPQ	LINS1	MANBA	ASB7	CASP8AP2	GAMT	NUDT12	NUDT3	TMEM109	FAM214B	TPTE2	TCF3	CNOT6L	PIFO	SEMA3F	ZNF26	MAN2B2	MAN2C1	TSPAN18	TMEM179	DBX2	RP11-574F21.3	EPHA5	FAM104B	ARMCX2	APOL2	UBE2D1	UBE2D4	TAF12	VCPIP1	CYTH3	AP5Z1	TBCD	COL16A1	SPTLC1	KBTBD12	MEI4	GARS	AP1S3	UNKL	COX20	RFX5	RER1	TRIM33	ALDH3A2	DGKG	GMFG	ADAMTS13	ALPL	PPP1R3D	C1ORF123	GGH	RSPO3	CLPTM1L	FTCD	CPT2	SRSF8	RAB39B	KLHL4	CCDC154	USH1C	RBM15B	VPS37D	RBM38	POLE	ZNF140	KCNH7	BTG2	COQ9	CCNB2	SH3BP5	ETHE1	GML	TNFRSF12A	TACR3	VPS26B	FGF11	CTAGE1	ZMIZ1	SGSM2	CDKL2	AGAP5	TMEM81	IFT46	TRMT61B	RAB3IL1	KCNS3	TNIP2	LTB	SLC35A4	PANK4	MMEL1	SLC2A12	DIRAS1	INPP5J	TAF1D	IFT88	MAGIX	ZNF676	CC2D2A	SPSB1	OGFOD2	MAF	KLHL36	EVI5L	SLC25A10	CDNF	FBXO8	MARCH4	CNTROB	AKNA	UCK1	ZFHX4	GRAPL	RSL1D1	NRBP1	AGBL1	ZNF2	METTL2A	WSB2	WDR19	AGFG2	SLC24A4	GRWD1	SLFN5	NIPA2	MRPS35	MKNK2	STAB2	GPD1L	C16ORF87	ATP6V1G2	DCAF13	KRTCAP3	FGD3	RP4-559A3.7	ZFP3	WDFY4	C9ORF50	APOC1	ZMYND15	PRICKLE4	CRISPLD2	SCN10A	MCOLN2	SPATC1L	SCARF2	BCL9L	GAS8	WARS2	SIRT1	MRPS15	EIF4B	DEXI	PANK1	DDA1	ZNF112	ACTR3C	MRFAP1L1	TANK	TOB2	RPLP1	WDR60	ATP5E	CDK11A	MXI1	GNB4	CGGBP1	FAM179A	TRIM2	SUGCT	CCNT1	G3BP1	SLC7A1	TFRC	CSNK2A2	GLRX5	LRFN5	EDEM2	MRPL37	PIGG	ENPP4	STK17B	ATP8B2	RAD9B	COL13A1	CNR1	DCX	LRRC73	CCDC122	NRSN1	HIST1H2BE	SLC25A1	CTD-2583A14.9	TSG101	RPS3A	MAP1LC3B	EFNA1	ZKSCAN8	MBD4	NEK6	ARHGEF19	TRPT1	NOSTRIN	KARS	FAM50A	MYL6B	DYRK3	NUPR1	GLTSCR2	TMTC1	ERGIC2	DMTF1	PAQR7	UFSP2	DCTN1	NGLY1	TOMM7	HIPK1	USF1	C8ORF76	POLD1	FKBP4	MNS1	SRD5A1	LINC00116	GDF11	TMA7	DAXX	ACER1	GKAP1	HNRNPA0	C8ORF46	SLC45A2	CIAPIN1	FBXO32	ZNF18	SAFB	ATP6V1E2	UBOX5	TEP1	LUC7L	DMPK	LRRC41	CCDC151	MYO10	ASIP	DLG5	LDAH	BMI1	ANKRD50	KDELC1	CLPB	TSPAN16	PRSS27	NABP1	C6ORF52	SPAG17	TOX2	C1ORF141	CCDC141	ZNF100	GMPPA	CREB3L4	DDX25	IER2	POLD4	LSM5	F8	FH	GRTP1	VAV2	HCFC1R1	TGFBRAP1	GATAD1	NR1H3	TTC17	GABRA1	TANGO6	PASK	TBC1D10B	GEM	SUDS3	SRSF4	C19ORF18	HEXIM1	KCNJ14	PRRC1	FAM156A	TEX2	CNOT1	PROSER1	TMEM126A	CCDC146	RAP1A	KCNAB2	LRRK2	MZT1	PDCD5	INVS	NBL1	COL18A1	MRPL1	CMTR2	EIF3B	ZNF91	RNF208	MVB12A	IL1RAPL2	NR4A2	GSS	RMI1	AASDH	CLCN5	DDX27	PTPRE	ZFR	ZNF821	TAF1C	LRRC37A	ZCCHC3	SEMA4B	HEY1	NPIPB3	MAP3K6	TFAM	SDK1	ATP12A	STRN4	ENPP5	SH3GL1	DCAF5	SLC16A13	ST8SIA3	POLRMT	KIAA1324L	TCTN2	CSRNP3	RNFT1	ACOXL	FBXL14	UCN	KLHL2	PICK1	ARL5B	FTSJ3	SLC9A9	CHMP4B	RTFDC1	TLE2	RNF2	ZNF569	MUL1	CNTRL	RP11-474G23.1	PATL2	KCNN2	ZNF189	FAM221A	CRTC2	C12ORF42	RAB8A	KBTBD4	ARAP1	ZDHHC11B	LGALS8	TTC19	SLC9C2	PNMA6A	TM2D3	UBE3D	VTI1A	FBXL4	RPL11	CSGALNACT2	PLA2G5	CRYAB	SNIP1	CEP295	ETS2	RPS6KA5	FADS3	EPAS1	ADAMTS9	ADAM33	SLC19A1	HDX	EEF2	BNIP3L	MSL1	CXXC5	SLC35F2	ECM1	FAHD2B	CCDC30	GRHL1	FAM131B	CCDC92	ANKRD35	GXYLT2	EPHA10	RNLS	ABCB8	SCAMP2	CTF1	GPR160	UQCR11	KLF6	G6PC3	C1ORF95	STK3	CNIH4	GADD45A	TMEM248	NPR2	C6ORF58	LRRC61	C4ORF48	CMPK1	C2	RIN1	LRRC36	ADORA2B	SRSF12	PIR	C4ORF51	SYT12	ZKSCAN2	RNF25	CLU	KBTBD3	SH2B3	S100A2	MRM1	LCMT2	BCKDK	SSBP3	BACH2	RPL36	WDR76	TGFBR3L	GRPEL2	OGT	DNAJC11	SH3RF2	AP000350.10	CHKB	IL20RA	GOLGA6L4	KSR1	ITSN1	ZNF33B	GMEB1	GGT1	AHDC1	SLC12A6	EGFLAM	PPP1R2	STRIP1	JMY	ZNF70	TRPM1	NOS1	FANCF	CAPN9	ZNF157	CSE1L	NLRC4	WWP1	SCYL2	GPR155	HSPE1-MOB4	MFN1	SLC30A7	ZNF680	GSPT2	SRPK3	CCL26	CENPI	ZSWIM3	FBXW10	BTG1	SUPT7L	RPS6KA6	SLA2	KIF21B	PRKCD	LONP2	NUS1	CHMP1A	CHD4	GATM	GAL3ST1	SMARCAD1	UBQLN1	MT1M	ASS1	MAPK1	GAN	AP3S2	LIN7B	ARIH2OS	PALLD	CHST3	CDC42SE1	AP4E1	B3GLCT	FOXP4	VASH1	NEIL1	CELSR1	PMEPA1	SUSD4	FJX1	OSTM1	IL17RE	TNXB	SLC12A4	PAX6	NOVA1	ZC3H13	COMMD2	STARD3	FSTL5	SF3B3	ZNF687	DNAJC30	CLMP	PGGT1B	LNPEP	OTUD4	GLTP	C1ORF216	ZNHIT6	BTRC	ADCK1	PHF11	SLC16A9	PPIL1	ZNF843	KCTD11	AVEN	MTUS1	GFPT1	TNFRSF10C	ZNF530	THEGL	ATP2A3	ZNF763	FAM63A	IL22RA1	C6ORF118	CYS1	WASL	CCDC57	IL11RA	SEPT4	VPS26A	EMP1	CLCN2	FAM120B	ZDHHC17	PEX12	EMP2	RPL9	FANCA	TOR1A	ASUN	ATP6V0A4	SLC25A15	TRPM6	SPHK1	KRT19	ARMCX5	PEX5	AC105052.2	PIWIL3	SEC24A	FAM218A	DLGAP2	ENPP1	CUEDC1	CYP4F22	C4ORF47	MAP4	HORMAD2	KIAA0825	VIPR1	GLIPR1	CCNK	SLC35D1	TMEM176A	LINGO2	IL20RB	NLRP10	CLCN4	PCDH19	EIF2AK3	WAS	MBNL1	TTI1	GPNMB	MAP10	C6ORF48	ARFIP1	TCTEX1D1	CSRP2	LIPC	ATF5	RPL28	RAB11FIP1	FAM120A	GPX7	TMED10	VDR	SCN11A	AGPAT1	ACAD10	PROSER2	RHOB	CETN3	MROH9	TIGIT	CDCA7	DUSP28	TAGLN2	TMEM40	GRM8	TXNDC12	DYNLL2	DCST2	SDR42E2	CARD8	RAB1B	ACCS	ZFYVE26	SPATA33	UCK2	KIAA1522	KIAA1191	CDC5L	HSD17B6	NRIP3	SAMD13	USP28	ANAPC10	HSPB9	C2CD5	IFT20	CPSF2	MVP	FKBP10	MOB1A	CEP164	PBX2	ZZZ3	TCEB2	PDSS2	CBLL1	CPSF7	DNAH10	NACAD	GOLGA6D	DDX51	USO1	ACKR3	SLITRK5	EIF5A2	C1ORF56	POU6F1	DOPEY2	YIPF5	MAGOHB	NFIX	RAD1	EDRF1	SERINC1	GID4	TMEM8A	ZNF623	NLRX1	ADRBK1	NME7	FAM229A	ETV6	TMEM62	XRN1	MAGED1	RNGTT	MED23	KIAA1143	LAMA2	GNAZ	RAD9A	CTSF	ABHD8	FAAH	XRCC1	TDP2	TPRXL	TWSG1	SAR1A	FBXW2	HOPX	TIGD4	WBP4	SDC2	PHF21A	ATPAF1	PRSS35	ASIC1	RALA	MFSD2B	TAF5	SGK3	GUCY1A2	PTH1R	LRRFIP1	GNPAT	SLC26A6	SLC5A11	PPP4R3A	SLC26A5	CMBL	C16ORF86	CLDN15	ZNF319	SDR39U1	GAK	TYSND1	SREK1	COX7C	PRPF18	GMNN	EBF4	CLSTN3	CRYGS	TUBD1	ARHGAP5	PRPF31	ERI1	ARHGAP1	GABPA	ARHGEF25	ABTB2	PCYT1B	PIGA	GPN2	MOGAT1	ANGPT1	TBP	CCDC39	VIT	DSEL	ARHGEF28	PIAS3	MED15	KIRREL3	MYT1L	RNPC3	SNX32	ARRB2	PAIP1	PLEKHA2	HLA-B	GXYLT1	CTD-3222D19.2	AEBP2	ZNF707	ATRX	MFSD5	ZBTB14	PDE1B	ZNF175	NABP2	MPDU1	FAM21C	PLPP7	DBF4	CTTNBP2	DHX37	KCNJ3	FAM107B	LYG2	LDOC1	NOL7	PSME4	BRPF3	C3ORF49	ZNF84	GALNT13	RHOQ	RIBC1	RPS26	TMED4	GDPD3	VWA5B1	TOP3B	RHOF	MYOF	H1FX	LRFN4	MTMR11	SOWAHC	B4GALNT3	FNDC7	GNB2L1	RGAG1	KIAA1841	ITFG1	FLAD1	KHDC1	UQCRHL	MZF1	ZNF813	TK2	RP11-468E2.1	VRK1	SLC22A18	CASC5	RNF207	SHANK3																																																																																																																																																																																																																																																																																																																																																																																																																																																																																																																																																																																																																																																																																																																																																																																																																																																																																																																																																																																																																																																																																																																																																																																																																																																																																																																																																																																																																																																																																																																																																																																																																																																																																																																																																																																																																																															
MOUSE_ASTROCYTES_TRANSCRIPTOMICS	LI_2020	RANKED		PRG2	CWC22	SLC25A53	HEMGN	DNASE1L2	PRG3	BGLAP	IGHA2	CKS1B	RETSAT	SAXO2	GH2	IGHV1OR15-9	HBE1	FASTKD5	DYRK3	JCHAIN	MX1	HAAO	DPYSL4	THBS4	CAMP	RNASE2	KRT20	EXO1	DPYS	CST7	LY6S	HSF2BP	RBP2	KCNAB1	SH3RF2	SLCO2A1	FAM174B	RTL4	SNORD62	APOL4	LTF	FZD5	FCRLA	REG1B	CTSE	RHAG	CEACAM21	S100A8	CIMAP1C	IGKV4-1	FBXL22	NEUROD4	RPL29	KEL	GDF7	RHD	CHIA	CTHRC1	NXPH4	RGS18	CENPW	GRHL3	FAT2	PLA2G2C	OIP5	ARRDC2	TBX19	ZFP82	RGS13	WNT8B	ZNF473	PLEKHG6	SNORD17	TLR5	RASSF7	CCL22	SELP	TERT	KLHDC9	QRFPR	CDCA5	CES2	CCDC40	FGF3	PTCRA	FAM222A	PLA2G10	CLDN4	TTC22	MYOC	CDHR5	DIO3	IMPG2	MYBPC2	S100A9	PCDH18	FER1L5	BAIAP2L2	DNASE1	FMR1NB	ANXA9	MLPH	SLC35G3	CXCL6	MB	IGKC	GPR82	A3GALT2	CRB2	LYG2	ARHGAP40	SAPCD1	CCDC198	RAB35																																																																																																																																																																																																																																																																																																																																																																																																																																																																																																																																																																																																																																																																																																																																																																																																																																																																																																																																																																																																																																																																																																																																																																																																																																																																																																																																																																																																																																																																																																																																																																																																																																																																																																																																																																																																																																																																																																																																																																																																																																																																																																																																																																																																																																																																																																																																																																																																																																																																																																																																																																																																																																																																																																																																																																																																																																																																																																																																																																																																																																																																																																																																																																																																																																																																																																																																																																																																																																																																																																																																																																																																																																																																																																																																																																																																																																																																																																																																																																																																																																																																																																																																																																																																																																																																																																																																																																																																																																																																																																																																																																																																																																																																																																																																																																																																																																																																																																																																																																																																																																																																																																																																																																																																																																																																																																																																																																																																																																																																																																																																																																																																																																																																																																																																																																																																																																																																																																																																																																																																																																																																																																																																																																																																																																																																																																																																																																																																																																																																																																																																																																																																																																																																																																																																																																																																																																																																																																																																																																																																																																																																																																																																																																																																																																																																																																																																																																																																																																																																																																																																																																																																																																																																																																																																																																																																																																																																																																																																																																																																																																																																																																																																																																																																																																																																																																																																																																																																																																																																																																																																																																																																																																																																																																																																																																																																																																																																																																																																																																																																																																																																																																																																																																																																																																																																																																																																																																																																																																																																																																																																																																																																																																																																																																																																																																																																																																																																																																																																																																																																																																																																																																																																																																																																																																																																																																																																																																																																																																																																																																																																																																																																																																																																																																																																																																																																																																																																																																																																																																																																																																																																																																																																																																																																																																																																																																																																																																																																																																																																																																																																																																																																																																																																																																																																																																																																																																																																																																																																																																																																																																																																																																																																																																																																																																																																																																																																																																																																																																																																																																																																																																																																																																																																																																																																																																																																																																																																																																																																																																																																																																																																																																																																																																																																																																																																																																																																																																																																																																																																																																																																																																																																																																																																																																																																																																																																																																																																																																																																																																																																																																																																																																																																																																																																																																																																																																																																																																																																																																																																																																																																																																																																																																																																																																																																																																																																																																																																																																																																																																																																																																																																																																																																																																																																																																																																																																																																																																																																																																																																																																							
MOUSE_ASTROCYTES_TRANSCRIPTOMICS	HABIB_2020	RANKED		CST3	APOE	CLU	GFAP	CPE	MT1A	CD81	CD9	ID3	CKB	FXYD1	VIM	PRDX6	CTSB	CSMD1	DBI	FTH1	HSD17B4	ALDOC	IGFBP5	MLC1	C4B	NTRK2	GSN	KCNIP4	GPM6B	CNN3	FTL	ATP1B2	ID4	PSAP	PLCE1	AQP4	TAGLN3	SORBS1	TMEM47	ITM2C	SCD	ITM2B	GPC5	PRDX1	CD63	LAPTM4A	LAMP1	GSTM1	TRPM3	TSPAN3	GPR37L1	S100A6	CTSD	SPARC	TMBIM6	SCG3	B2M	NCAM2	ENOX1	GLIS3	S100A16	TUBA1A	S100B	CHST2	CHL1	MATN4	ANGPT1	ADD3	SERPINA3	TMEM176B	MGST1	TUBB2B	IFITM3	GRM5	ID2	DHRS1	SDC4	OSMR	LSAMP	DST	GADD45G	THBS4	DDR1	SEMA6D	RCN2	CPNE8	UBE2E2	SBNO2	FBXO2	TSC22D4	SARAF	TMEM176A	PRKCA	LAMP2	ASPG	MAN1A1	SLC38A1	CAV2	S100A1	ABCA1	TST	PRUNE2	SLC3A2	SYT11	KIF1A	SGCD	STAT3	LGALS1	SLC16A1	GPX4	PDPN	CD151	USP53	GRIK2	PARD3B	FXYD7	FOS	ID1	CACNB2	UBC	PDIA4	NKAIN2	NRG2	LXN	HOPX	SREBF1	SLC35F1	PDLIM4	CEBPB	SOX9	SERPINF1	NFKBIA	NFE2L2	SLC14A1	ARHGAP6	HSPA5	SULF2	NAALADL2	TSPAN4	NAV2	CTNNBIP1	BCAP31	SLC39A14	SHISA6	APLP2	SERPING1	SPCS2	EZR	SCARB2	RAB18	GNAI2	JUNB	CLIC1	PFKP	HSPA2	AEBP1	IDH2	PPIB	ATRAID	DGKI	ATP6V0E1	JUND	HNRNPK	SULF1	ITGB8	MFAP3L	S100A10	NPC2	SLC7A10	REEP5	VWA1	SHISA5	LGMN	LGALS3BP	TMCO1	RAP1B	TMEM59	C2ORF72	DEGS1	EFCAB14	GNA13	SAMD4A	S1PR3	MMP16	HSD17B12	SORBS2	TUBB2A	ATP6AP2	KCNJ3	RHOB	NRG1	EPDR1	PDZD2	TM9SF3	SLC20A1	CLDND1	HIVEP2	PLXDC2	SOX2	LUZP2	SYNPO2	TPRG1L	PKP4	FABP7	USP24	PDGFD	ATP1A1	ENPP5	TIMP2	HMGCLL1	CACNA2D3	DAPK1	RASSF8	TGOLN2	ZNF706	GM2A	PCYT2	UQCRC2	UPF2	PPP2CA	TMEM100	LYSMD2	C1QA	ST6GALNAC5	SMPDL3A	GRIA2	NDUFV3	NRXN1	AGT	MGAT4C	CDH10	KIRREL3																																																																																																																																																																																																																																																																																																																																																																																																																																																																																																																																																																																																																																																																																																																																																																																																																																																																																																																																																																																																																																																																																																																																																																																																																																																																																																																																																																																																																																																																																																																																																																																																																																																																																																																																																																																																																																																																																																																																																																																																																																																																																																																																																																																																																																																																																																																																																																																																																																																																																																																																																																																																																																																																																																																																																																																																																																																																																																																																																																																																																																																																																																																																																																																																																																																																																																																																																																																																																																																																																																																																																																																																																																																																																																																																																																																																																																																																																																																																																																																																																																																																																																																																																																																																																																																																																																																																																																																																																																																																																																																																																																																																																																																																																																																																																																																																																																																																																																																																																																																																																																																																																																																																																																																																																																																																																																																																																																																																																																																																																																																																																																																																																																																																																																																																																																																																																																																																																																																																																																																																																																																																																																																																																																																																																																																																																																																																																																																																																																																																																																																																																																																																																																																																																																																																																																																																																																																																																																																																																																																																																																																																																																																																																																																																																																																																																																																																																																																																																																																																																																																																																																																																																																																																																																																																																																																																																																																																																																																																																																																																																																																																																																																																																																																																																																																																																																																																																																																																																																																																																																																																																																																																																																																																																																																																																																																																																																																																																																																																																																																																																																																																																																																																																																																																																																																																																																																																																																																																																																																																																																																																																																																																																																																																																																																																																																																																																																																																																																																																																																																																																																																																																																																																																																																																																																																																																																																																																																																																																																																																																																																																																																																																																																																																																																																																																																																																																																																																																																																																																																																																																																																																																																																																																																																																																																																																																																																																																																																																																																																																																																																																																																																																																																																																																																																																																																																																																																																																																																																																																																																																																																																																																																																																																																																																																																																																																																																																																																																																																																																																																																																																																																																																																																																																																																																																																																																																																																																																																																																																																																																																																																																																																																																																																																																																																																																																																																																																																																																																																																																																																																																																																																																																																																																																																																																																																																																																																																																																																																																																																																																																																																																																																																																																																																																																																																																																																																																																																																																																																																																																																																																																																																																																																																																																																																																																																																																																																																																																																																																																																																																																																																																																																																																																																																																																																																																																																																																																																																																	
HUMAN_ASTROCYTES_TRANSCRIPTOMICS	SIMPSON_2011	RANKED		LOC644656	RP5-1022P6.2	D4S234E	SERP2	C2ORF68	KIAA0754	PROS1	ZFYVE16	SLC25A36	ALDH1L2	DDOST	TMEM107	ADAL	RASAL2	TPCN2	ALS2	ARX	WDR22	MDH1	LOC653602	ANKRD32	CITED2	LOC100128822	SDAD1	KIT	ATP2B2	SLC25A16	WDR67	ATXN7L2	GPT2	EIF2C1	HOPX	CHI3L1	HSPB3	C14ORF109	FIP1L1	ETNK1	NXPH1	ZNF621	CYP1B1	CBLN4	GOLGA8B	ING2	NRCAM	LOC728730	MAF	MEG3	DNTTIP2	HEY1	DHX36	LZTS1	GRASP	SLC25A5	GMDS	SNX16	MEMO1	SHROOM3	PRAGMIN	B3GAT2	ARL4C	ATG16L1	FAR2	TLE1	PRPF40A	ZRANB2	ANKRD34C	TNRC6B	NCRNA00094	TM2D1	P2RX1	CPEB4	LOC650794	MPRIP	HSPB9	VGF	RINT1	NUCB2	NIPAL2	MAFB	RAPH1	SPTY2D1	UHRF1BP1	DNA2	LMBR1	LOC100133859	GLCCI1	KCNN2	ASPH	TOMM40	RAB27A	SETBP1	MFN1	SLC25A25	BCAP29	DNAJC9	LOC100129899	KIF21A	MRPL32	ZNF248	DOK5	TRIO	NUP35	C6ORF62	C11ORF87	RND3	GON4L	ASAP1	UCHL5	LOC25845	CACNA1G	UQCRC2	MT1F	TAC1	PHYH	TMEM33	UBQLN1	ATP8A2	NUDT15	C4ORF3	TCEB1	EIF5A2	CNPY2	TCF7L2	TIA1	CHSY3	NUDCD1	SSB	TASP1	SNX7	CEBPG	LCMT2	LOC201477	ADAM9	PLCB1	ODZ2	HSPBAP1	FAM5B	PARN	ETS2	TM9SF2	FRMPD2	CAMK2D	PDK1	PPFIA2	ZNF540	SVEP1	ZDHHC5	LOC96610	HMGN4	SHANK2	C3ORF57	SNRPA1	CUL5	ZFYVE27	LBA1	DHDDS	C14ORF101	FBXO3	SEPT2	DKC1	SLC16A6	GADD45G	PAPD4	PTPRO	NHEJ1	EIF5	SARNP	BEND6	HERPUD2	ATRX	MKRN2	TBCC	CRY2	C2ORF56	CACNA1C	CUX1	TAF1D	ZCCHC11	APOH	MIB1	ARMCX5	GRIA3	MITF	RFTN1	PHLDA2	NUMB	FAM110C	SOX1	RHEB	GABRA1	ZNF441	C1QBP	CNIH	EGR1	DEK	C17ORF58	RNF180	FBXO9	FAT3	PPP1R2	C1ORF109	TSPAN9	SBNO1	UBTF	CCNYL1	SCG3	ECOP	PPIL3	LRRK2	ARPP-21	CACNA1D	FAM133A	SRD5A1	TRIM9	C5ORF44	PTPRS	ESF1	ZNF23	KIAA1199	PYROXD1	SNHG3	CLK4	MUDENG	TOP1	PTH2R	MRI1	DTX4	KPNB1	LOC388796	WDR61	SLBP	EPB41	ZNF385B	KIAA0495	WHAMML1	RNF160	MTERFD3	FAM115A	TMEM129	ACP1	INA	TRIM46	MDP-1	RNF165	LAMB1	SNX13	LRP8	UBE2D1	GALNT1	SEL1L	FHL2	TPPP2	ABCF2	SUZ12																																																																																																																																																																																																																																																																																																																																																																																																																																																																																																																																																																																																																																																																																																																																																																																																																																																																																																																																																																																																																																																																																																																																																																																																																																																																																																																																																																																																																																																																																																																																																																																																																																																																																																																																																																																																																																																																																																																																																																																																																																																																																																																																																																																																																																																																																																																																																																																																																																																																																																																																																																																																																																																																																																																																																																																																																																																																																																																																																																																																																																																																																																																																																																																																																																																																																																																																																																																																																																																																																																																																																																																																																																																																																																																																																																																																																																																																																																																																																																																																																																																																																																																																																																																																																																																																																																																																																																																																																																																																																																																																																																																																																																																																																																																																																																																																																																																																																																																																																																																																																																																																																																																																																																																																																																																																																																																																																																																																																																																																																																																																																																																																																																																																																																																																																																																																																																																																																																																																																																																																																																																																																																																																																																																																																																																																																																																																																																																																																																																																																																																																																																																																																																																																																																																																																																																																																																																																																																																																																																																																																																																																																																																																																																																																																																																																																																																																																																																																																																																																																																																																																																																																																																																																																																																																																																																																																																																																																																																																																																																																																																																																																																																																																																																																																																																																																																																																																																																																																																																																																																																																																																																																																																																																																																																																																																																																																																																																																																																																																																																																																																																																																																																																																																																																																																																																																																																																																																																																																																																																																																																																																																																																																																																																																																																																																																																																																																																																																																																																																																																																																																																																																																																																																																																																																																																																																																																																																																																																																																																																																																																																																																																																																																																																																																																																																																																																																																																																																																																																																																																																																																																																																																																																																																																																																																																																																																																																																																																																																																																																																																																																																																																																																																																																																																																																																																																																																																																																																																																																																																																																																																																																																																																																																																																																																																																																																																																																																																																																																																																																																																																																																																																																																																																																																																																																																																																																																																																																																																																																																																																																																																																																																																																																																																																																																																																																																																																																																																																																																																																																																																																																																																																																																																																																																																																																																																																																																																																																																																																																																																																																																																																																																																																																																																																																																																																																																																																																																																																																																																																																																																																																																																																																																																																																																																																																																																																																																																																																																																																																																																																																																																																																																																																																																																																																																																																																																																																																																								
MOUSE_ASTROCYTES_TRANSCRIPTOMICS	ZHOU_2020_4	RANKED		C4B	GFAP	RTN1	HIF3A	PENK	PTGDS	SRSF7	CYP2D6	SQSTM1	ATP2B1	GAPDH	LGALS3BP	TJP1	C1QTNF4	SYT1	RCHY1	THY1	HMGN3	EIF1	MAT2A	TMEM184C	HMGCS1	RBM39	ZMYM4	NEUROD6	FIZ1	ICAM5	STAT3	ARHGEF26	ISG15	CST7	SLC25A5	LRIG1	BST2	ATP6V0C	NPAS4	LZTS3	UNC119B	IZUMO4	DCLK1	ABHD17B	C1QA	ETNPPL	PRKD1	POMT2	GPR88	PCP4L1	NDFIP1	FYCO1	ZFAND4	CEP164	ITPR2	FAM124A	GDF10	CTSZ	HNRNPF	CLK1	ATP1A3	ITPKB	MGAT5	KTN1	MACF1	ATP6V0B	STON2	ATP6AP2	TMEM59L	CDH19	COX5A	CCDC9	SPAG1	NRARP	CFP	NRXN2	SMARCA4	RRN3	GNPDA2	FMO1	ABCA2	GAB2	ZDHHC4	RHBDL1	ARHGEF12	ARID4B	PREX1	SIRPG	CPNE7	ZSWIM3	RRBP1	MRPS24	UBC	IL18	SOX21	ZHX1	COLGALT2	COX7B	PTPRA	WNK1	ALDOA	VGF	ANKRD17	TYROBP	DDX60	USP24	ZNF414	GTPBP4	ADORA2A	AGO2	IER5	NF2	OTOF	STAT1	ZNHIT2	TRIM56	HES5	GSTM1	TSC22D4	CCNJ	TMEM176A	KIAA1755	EIF2B4	NMNAT1	RFX4	DDHD1	JAKMIP1	RDH16	TCHH	CD53	ITGA2B	CDK5	SDHB	MED19	CTNNAL1	TREM2	DDRGK1	CYP46A1	MT-CO1	YARS2	ELK4	STRIP2	CEP70	CNBP	GRIN2B	S100A1	MCUR1	NFKBIA	PCDHB15	TSC2	TTC14	IL1RAPL1	DTX3	MT-ND4	SLC16A11	TTC3	SIRT7	ITPA	KMT2A	SLC25A4	CCNH	CTBS	FKBP5	NPRL2	UCKL1	MCAT	ANKRD12	SKAP2	SNAPC5	GBP4	NTAN1	SLC1A3	IFIT1B	SPCS2	HEXIM1	MEA1	GAD1	OLFM1	ARFIP2	PFDN6	OSBPL10	UFSP2	AAK1	FABP7	NIPBL	MANF	ZEB2	TMEM176B	DPP8	UGCG	SLCO1C1	STMN3	POU3F3	ILK	SV2B	PRRX1	C11ORF24	SYT5	CNTLN	ZNF276	MCTS1	SOX8	NDUFB4	PAM	RNF5	TPM4	CSMD1	IFT140	KLHDC1	HNRNPH3	CPEB3	TTC19	MAST4	PPP2R2B	CHD5	RASSF1	ARHGAP12	CBL	TFE3	MAP2K6	SH3PXD2B	DUSP8	PRADC1	ID3	RGS11	PLCXD1	CELF6	OPRK1	FEN1	CBX6	LARGE1	SCG5	ZFAND2A	C1QB	KNDC1	EZH2	ENPP5	RNF14	NICOL1	EPHX4	RHOJ	NEGR1	PHF6	CNTROB	ZNF22	CSTF2T	AQP4	TMEM158	CARD19	AHSA1	ARF5	NEUROD2	RAP1A	CEBPB	RPL17	ECE1	UBR4	RSPH3	SRSF11	UBE2S	INTS14	AHDC1	NSUN5	SYNE1	DDIT4	NUCB1	SNTA1	SEMA3E	NRCAM	NTRK2	RFC1	PPP1R3F	FNBP1L	ATP1A2	KIFC3	GPAM	INTS11	RASA3	TCAF1	PHYHD1	NISCH	ARFGAP1	RPE65	CNNM3	SYDE1	CLASP1	UBR1	GAD2	RAB5A	ARHGEF40	WLS	CSPP1	SS18	ZBTB47	BMF	TXNDC2	ALOXE3	CCDC33	SPC25	LEFTY2	STIL	RRH	CTNNA3	PRRG4	CTSK	BCL3	MMD	SLC23A2	FADS3	SNAPC4	SPACA6	ANO3	MED20	MTERF1	DERA	CCDC86	AKT2	ERP29	RAB8A	ATE1	HSD17B12	UACA	CD1D	TMEM169	GPR25	MRC2	ZNF169	FER	GFRA4	NRXN1	TNIK	SV2C	CDH13	EVA1C	CELSR1	RNF11	SUOX	SERPINH1	NACC2	FUOM	ANGEL2	AKAP11	AMDHD2	RGS4	PSMC6	TRAF1	PNRC2	DDX11	SLC44A1	CKMT1A	DTX1	KIAA1191	SLC5A3	CAGE1	XAF1	TMEM151A	OSMR	RMDN1	TMEM87B	AP2A2	LAPTM5	RTN4R	ENAH	CEP170	MED15	BCL2	PMM1	CCK	AFTPH	TMEM143	TM9SF4	ITGB1	PLXNA1	RGS12	UGGT1	SARAF	UTP14A	LSM3	CLDN10	RPRML	PSIP1	CACYBP	NOXO1	KCNJ10	ABHD18	HOMEZ	DIO2	PLPP4	TBC1D31	CHID1	LRIG2	UTRN	PGR	RAB26	ADAMTS18	SNAP25	ZNF146	TUSC3	SLC1A5	CSF1	SCLY	NR2F1	ZNF608	ZNF462	GDE1	FUNDC1	RHPN1	PER3	OTUD7B	YIPF3	CDH9	GFM2	CLINT1	RAB1A	MMP11	KY	SLC6A1	PSTK	FBF1	MAN2A1	CLSTN3	IFITM3	NUPR1	FSD1	NDUFB3	GDF1	FAR1	NHSL1	RNF126	SYP	LRP1	MAP1A	SERPINE2	LHCGR	PDE10A	BHLHE40	DCAF4	TLE4	NDRG2	HSPA8	FASN	MBD5	TMEM60	TNC	TTYH1	ECM2	PALM2AKAP2	CITED4	TBXAS1	SLC16A14	SMIM24	TFAP4	MROH6	C1ORF115	KIF6	RXFP1	SLC47A1	PTGIS	HNRNPA3	PRKRA	APOBEC3H	IRF2BP2	PROB1	GLRB	CHRM2	RSAD2	UCK1	FMO4	GPR162	POLB	GLRX3	DBNDD2	GLI2	LMTK2	KIRREL2	PFDN4	MMP14	CSDE1	MID1	NFIX	RIOK1	LHFPL2	CLMN	PPP1R1B	SUN1	GPR19	RPGRIP1L	JTB	NPTX2	SSTR2	ADGRG1	TTC9C	EPHX1	TEP1	ITGB5	SEZ6	CLIC4	LARS2	DYNLT1	OSGEPL1	ARL16	EPB41L2	LGI3	ERAP1	YTHDF2	TFG	DYNLL1	KIF7	ACSL1	NPY	STXBP4	ROCK2	OTX2	C6ORF118	LRRFIP2	IGSF1	EXOC1	CCAR1	SUV39H1	KLHDC8A	TP53I13	PREB	RNF213	PPM1B	DUSP1	SCN2A	IBTK	FBLN5	SCAMP5	TYW5	LRP3	TRA2A	ZFP36	CNOT7	TXNDC16	SRRM1	ABCB6	NEBL	MRPL41	IRF9	LAIR1	PARP1	PNN	RIMKLB	BAIAP2	ATP6V1G2	DST	PPIA	IST1	DDX23	FAM131A	THEM6	ABCA5	GALNT13	FAIM2	UBE2O	MATN4	EVC	CFL1	APBA3	PPIB	CHIC2	PCNP	BUB3	NUFIP1	PNPLA7	TRIB2	KCNIP4	HDHD5	ZNF85	AGTPBP1	HSP90AB1	XKR6	ENDOG	CCDC71	ITGA7	SAMD4A	SMC6	CDC42SE1	PKP2	DPM2	OPA1	SLC30A10	DLEU7	MAML2	LAPTM4A	GSTP1	FAM133B	SIAH1	GTPBP2	RPA3	TEX9	BLOC1S2	ISLR	DHX32	EEF1B2	DISP3	GPT2	HDGF	NAXD	MRPS14	PHF3	COMMD10	C2	TMED7	BTAF1	NCOR1	SLC38A6	ANO5	BCKDHB	DDX24	EGR4	BCORL1	LAS1L	PDGFRB	RPUSD4	SLC35A2	SLC4A1AP	PFKM	CDC73	PLOD3	CHP1	TRIM5	PGM2	FAP	NKX2-1	ANKRD63	C11ORF65	PLK5	SH3BP4	METTL24	CORO2A	BMP4	THSD4	CBFA2T3	EYA2	EFNA4	ARAP1	STX12	RHOB	ALDH3A2	UGDH	GRIN2A	CHRAC1	SERTAD2	RGCC	DOK4	ARHGAP39	GRIN1	JARID2	SNX16	ARRDC3	UNK	COX17	SLC7A5	GPR179	DOCK7	PTCH1	AIMP1	MFSD11	INSR	ARMC8	JMJD7	TEX10	PSMA2	PRDX2	H6PD	PHACTR4	OXSR1	CD63	ERGIC3	WIPF1	TAPBP	COX8A	LY6H	CCDC115	PIP5K1A	CDH7	PTPRD	OPTC	PPP3R1	MAPT	PKNOX1	DOK6	TUBB2A	SELENOI	CNIH2	TMEM47	RPL7A	KLF6	ELK3	NCAN	OXNAD1	BNIP2	ATXN10	ATXN2	RICTOR	C18ORF32	STARD5	RPS6KB1	PCGF1	ST6GALNAC6	ATP1B1	RAB3GAP2	CCDC39	IGSF3	NT5DC1	ESRRB	CYP4F8	MTX1	SNX25	ATAD3A	NEDD4	SWT1	DGKD	TOR1AIP2	IFT74	MARS2	BRINP3	ARL6IP1	PPP2R5A	PIK3C2A	PLCG1	KCNJ4	KNOP1	SRSF6	EPS8	ZBED3	GALNT17	VCPKMT	WDR11	PCSK1N	FZR1	PHIP	ZNF34	ATP2C1	ST3GAL4	SAC3D1	CNTN4	TSPYL4	TMEM135	MRPL10	ACER3	GINM1	ZNF638	ZNF777	SLC30A1	DHX57	NOSIP	CHCHD2	ATP6V1F	MAP10	EPB41	NUMA1	DNAAF2	RABGAP1L	ACAD10	KLHL12	ATRAID	EDNRB	SNW1	FCHO1	MFAP2	SERTAD1	SLC7A2	DACH1	LSM1	USP25	EP300	TKT	MSI2	GATM	ANKRD46	EIF1B	CSF1R	RBM3	RPS16	PCDHB5	YWHAB	COTL1	BPTF	ARF6	MBNL2	NPEPPS	FBXO33	MPHOSPH8	IRF7	GPS1	HHATL	AP3M1	ZSCAN12	GPR6	NDEL1	LHPP	RASSF3	SLC25A12	CLCN7	SNX9	DNM1	UBB	MT-ATP6	FARP1	MCC	FGFBP3	MANBA	IL11RA	FGFRL1	CX3CL1	APAF1	IL18BP	RSPO3	FAM161A	ASIC2	BTF3	PROX1	UVRAG	NPC1	MAPK8IP2	TRIM9	VTI1A	TRPS1	ST6GALNAC5	GJA1	STX2	IGSF8	DCBLD1	ZNF496	SRSF1	FARP2	GPR160	CNTF	ARAP3	RASL12	TRAT1	BEST3	PLA2G5	FAM83E	C8ORF89	MORC4	MNDA	AIF1	HSF5	MYBPC1	F5	GLDN	UBAP1L	AARD	KLRG2	MAGEB16	GRIN3B	SLFN13	CLCN1	KBTBD12	RHBDF2	FLT1	PRELID2	LPXN	ARHGAP8	GNA15	TGM7	MX1	GGT6	PCDHA6	FAM151A	GBP6	LGALS3	HSD17B14	SLC7A7	PDZD7	PDE6H	FSCN2	RTL4	TWSG1	BRD8	HDAC3	MFSD2A	CCDC190	SNTG2	CD81	MYO1C	KMT2C	REPIN1	SMIM19	LRRK2	CALY	LTK	NFIL3	MFSD2B	ZNF526	SLC26A7	ITGB1BP2	SLC9A2	FOXC1	CA13	LBP	ESPL1	PCDHA13	CTSH	TMEM266	ZNF429	TMEM35B	ANXA3	PEAR1	RHOBTB1	STKLD1	SPAG6	CHRM4	KIF19	SLC39A10	KCNK1	ALG6	ALKBH8	ZMYM6	IVD	SLC14A1	MT-ATP8	EMC4	CSNK1A1	SIMC1	ATP2B2	RFXAP	SLC48A1	ATP2B4	CLPTM1	SAV1	SLC35A5	WBP4	RFXANK	NPDC1	HAGH	CMTM3	KHSRP	PITHD1	NR1H2	SMAD1	WDR35	PMPCB	TMEM255A	LSM11	INA	MON2	SYNGR3	RAP2A	TNFSF13	XPO1	CHGB	RPS14	PITRM1	ATG12	MATR3	NSG2	KRI1	C21ORF62	ITIH3	ITIH5	RNF144B	PLA2G12A	IFIT3	OXCT1	NLRC5	ALMS1	MT-ND4L	POR	ACTL6A	FGD4	ABCA9	ARHGAP5	MTF2	LRRC24	POU2F1	ODC1	LZTFL1	SDSL	ATG2A	LEPROTL1	UBA3	ADGRL3	PPWD1	ETAA1	TIMM10	MRPL30	EIF2B1	SUCLA2	USP22	HSP90AA1	VPS35	PSMA3	PPM1H	RNPS1	MRPS21	KLHL5	PHYHIPL	HMGXB3	AOX1	EFR3A	SPG11	ST3GAL3	LSM10	FAM222B	COQ5	PLEKHA5	PLPPR3	RND3	ZNF740	NNT	TCF7L1	N4BP2L2	MAG	DNAJC5	ATF7IP	MAP7D1	PAN3	ARFGEF3	ADSS2	PPIE	PRR7	EEF1D	RNF115	APH1B	BDP1	GNAI2	GRPEL1	PGAM5	SORCS3	SHANK3	C3ORF38	SELENOH	OSTC	TJP2	PRPF40A	SNRPE	SAFB	SIX5	UBXN1	TGFA	COQ10B	MANEA	ADGRL1	TMEFF1	RTN4	NAGA	INPP1	FAM13C	PLCB1	TADA3	MBNL1	TMEM9B	AGTRAP	PAK6	INTS7	ATP6V1A	UROS	KCNJ16	PAQR8	BDH2	SCAF11	ADRA2C	ANAPC1	SMG7	RPA2	EPHB4	BANP	TAC1	TUBA1A	CHN1	RAD23B	PAK2	TRIR	ERLIN1	POLR2K	NUDT19	ZC4H2	CAT	PARP14	NAT8	TMBIM4	AACS	ORMDL3	SCN1B	ATP6V0A1	WIPF3	RIPK2	NUP160	BRMS1L	PAICS	CA14	DNAJC4	IQGAP1	UNKL	OSBP2	ARHGEF6	BTBD10	SSPN	RAB5B	RORB	STRAP	DVL2	TMSB10	ZNRF2	CACNA1H	MAPRE3	LCA5L	SLC25A17	ST6GALNAC4	UTY	CEP250	GGT1	EPS15L1	ABCD1	SEC22B	CACNG8	SAT2	ADAM9	TSPAN6	FAM118B	FNIP1	ZC3H18	ASNS	NAALADL2	IDS	SLC7A10	TUBB4B	NAA15	PTDSS2	DHX35	CDC25A	CADM2	BRD10	NR2E1	FITM2	SF3A1	PCYT1B	DUS4L	SPG21	TBC1D12	CALM1	LETM1	TRPM3	SENP5	PRDM11	CHST8	RBPMS2	CACNG3	SUSD6	GPC6	PRMT6	DICER1	FKBP3	PROCA1	ZNF365	ATP1B2	CCDC191	PGLS	EAF1	IGF1R	SH2B1	ZMYM1	KLK6	FAM107B	NDRG4	KIAA1958	WIPF2	DHX9	PRELID1	EPN2	TRMU	CAMLG	CLSTN1	CKB	STOM	SS18L1	VEZT	KAT2B	SMG8	ZNF233	PURA	BEND7	ETFA	ADCY6	EID1	RRAGA	GDF11	PKIA	SBNO2	TAGAP	EXOSC3	CNTNAP4	ELAVL2	SNRNP70	PRR12	MT-CO2	SFPQ	FRG1	CFAP69	TRIM68	VPS28	TERF1	SDF4	ENO1	SLC4A2	CBARP	ROCK1	PITPNM2	CARMIL3	EED	CHKA	GABRA1	ADAT2	MARVELD1	ETV3	LAMA2	NOTUM	USP48	PPIL4	CALCRL	RASA2	CDKAL1	KAT5	PRR5L	ANKRD28	TRIP12	GZF1	API5	SCARF2	CPM	SPRY1	TFR2	CKS2	TEDC1	SYT9	TNFRSF9	TMEM132E	BMP5	CCBE1	NRN1L	SLC22A3	CHP2	CDKL4	PODXL	SPMIP7	EGR2	SLC36A2	GZMM	KLHL10	DERL3	C2CD4C	COL8A2	DLL1	ADRA1D	COL6A3	MUSTN1	MEI1	BRICD5	KCNA5	AP4B1	TTC34	PIEZO2	ATP10B	BIRC5	BNC2	LYPD6B	IQUB	PCDHA4	FKBP11	ELP5	GDI1	ZNF217	MAGI1	TM2D2	DDTL	IMP3	RADIL	FECH	SNX12	ZMYM2	RNF125	AQR	CELF4	TMEM104	TBC1D2B	ZKSCAN2	GINS1	ANKRD13C	GNB2	NECAB1	POLR2H	ING4	RNF182	SPRED3	NDUFS3	SCD	ZNF322	PDE4B	PARP2	EXO5	FGF13	TIMM29	TMEM201	KBTBD3	SQOR	ABRAXAS1	PGGHG	HTRA3	LRFN1	CBX4	FBXO41	MPRIP	AKT3	ERGIC1	ZNF23	APOE	SPSB2	AEN	CAPN10	UQCRH	TRRAP	ST3GAL5	AMPD3	ZNF408	GRM3	ADSS1	JAG1	SLC25A18	TMEM106C	CXCL14	PPP1R16B	CC2D1A	CSTF1	SLC35E2B	SLC40A1	CCSER1	MARK4	APBB1IP	CACNG5	DIS3L	FZD2	RPS2	SUMF1	CNKSR3	DUS3L	GABRB3	ACTN4	ZBTB25	EIF3E	ABHD2	VAMP2	ICOSLG	MICU3	SLC9A8	CCT4	YWHAH	OGN	PRKACB	IQCB1	NCOA5	ABRAXAS2	SLC2A6	TMEM192	NDUFA2	KIAA2013	NFATC3	TSPAN9	MOBP	EOGT	PATE2	DUSP15	PDPR	TAF12	DBX2	MAPK11	ARHGAP20	SHPK	URB1	MCOLN1	EXOC6	TRIM28	BEX3	ITM2A	ZNF839	HAX1	ZNF845	DNAAF3	TNKS1BP1	RPL22L1	GLIS1	TRUB2	D2HGDH	AP3D1	ZNF346	ST8SIA3	CLUAP1	MAP2K4	SRR	NRROS	PAFAH1B1	ROBO1	ZBTB4	NOTCH1	BCL2L1	R3HDM1	PARG	NT5DC3	MOB1A	MBTD1	RNF169	POLR2G	SDC4	EAPP	IDH3B	MGP	PHAX	RNF130	PRDM5	ALG5	DCAF10	MAP4K4	NOTCH3	DENND5A	MRPL33	TTLL7	RPS6KA4	SOX4	B4GALT4	DISC1	IFRD1	LIMD1	IDE	ZC3H12A	STX1A	WEE1	UCHL3	ZMYND8	RANBP3L	C1ORF52	SRSF4	OSBPL9	DHPS	LRRK1	SRP14	KIFAP3	WNK2	TAF11L12	DNMBP	TTC5	ZNF626	PORCN	THOP1	DCLK2	MARK2	NDUFA7	MIER3	ZPR1	SRCIN1	ANGPT1	STOX2	TENM2	ZNF597	PSMC3	ZNF213	DPF1	DENND1B	NTSR2	PTPRS	PLGRKT	DYRK1A	PRICKLE1	PDCD5	NSMCE4A	BMS1	SACS	ACRBP	ST8SIA1	ARFIP1	LSM7	ADRA2A	USP53	MYO6	MT-CYB	CCNL2	BDNF	PLXNB2	LMAN2L	MRPS9	RBFA	THBS3	SEZ6L	C1ORF53	COX11	BPHL	HOMER1	CAMTA2	MFSD14A	PDGFRA	AAMP	CDK14	KANSL1L	MRM3	SSR4	DLG1	GRM5	PLD3	LIMK2	CCDC12	CTNNB1	CRLF3	CELF2	CENPB	PJA2	SENP7	LAMA5	ZBTB49	PPT2	SOX2	SPOCK2	RAB31	NR4A1	TMEM88B	CCDC134	TIAL1	INTS13	SF1	NRIP1	HSPD1	DPYD	RASSF2	MFN2	ADGRB3	RPS28	SNX1	CTNNA2	RARS2	ZNF688	NIF3L1	PEF1	KCMF1	COQ7	POLR3E	TCP1	USP2	PEX26	SEPSECS	PHRF1	SCG2	SLC4A7	TMEM38A	RCL1	RPL15	TMEM258	NUDT11	DLST	ZDHHC16	RAP2B	ZNF593	TSEN2	GABRA5	UQCC2	CMTM5	NLGN1	IGSF11	DENND6A	EBF4	PPP1R3E	PCBP2	SSBP2	SNRNP35	UPRT	RAB40B	COX6A1	JMY	PLXNB1	TMCC3	ITSN2	PLPP7	NT5C3A	KCND2	SQLE	NFE2L1	SH3GL1	NDUFB6	TAGLN3	DDX10	SNRPA1	KRAS	SERINC1	ANXA6	TMEM181	KIF13B	HNRNPH1	EIF3K	CDCA7	SZT2	SELENOK	TRAFD1	WNT5A	GALNT18	CYP7B1	BBX	SPRED1	TMEM231	ZFYVE28	ATL2	TARBP1	TOR1B	SST	MED21	SYT17	VSTM2A	TSC22D3	ADAM11	SOX6	SPTBN2	GDPGP1	GLO1	TRAPPC9	COA7	USP20	SDHC	RANBP6	PAG1	KMT2B	CSPG5	CNOT3	HOMER3	PAPSS2	TANC2	STK40	EEF2KMT	CSNK2A1	DPP3	ANKS3	SLC25A37	TET2	ARHGDIG	CDC37L1	NPHP3	GARNL3	NLN	SELENBP1	ART3	ARFGAP3	E2F5	NCS1	EDF1	FIBP	AKAP6	C2ORF68	ZC3HAV1	RRP9	BNIP3L	HTR7	ATXN7L3	NIPSNAP1	SMC2	RSBN1	CUL4B	RIMS1	FNBP1	SUPT16H	SMAD7	MPC1	FDFT1	CAND1	CDH18	SMIM26	CRKL	AKIP1	CRNKL1	TMEM115	IP6K1	ECI2	PRPSAP1	TRIOBP	VCPIP1	SHISA9	AHR	KCNAB2	DDX17	ISLR2	DNTTIP1	RBM8A	ANKRD37	HDAC4	HTRA2	KCTD13	GJB2	B4GALT3	UBE2D2	MINPP1	TIA1	CCNI	RPS6KB2	PCDHGC3	RNH1	PSD2	MICU2	CFAP44	CALB2	VWA5A	CKLF	SGCE	PRDM10	HYKK	FRRS1	TIPRL	RIPK1	PSPC1	ACADM	CDKL1	MDH1	TMEM64	SETDB1	INTS10	ZBTB39	CCDC136	ELAVL1	TSBP1	DBP	TPRA1	SLC30A7	R3HCC1	NKIRAS2	BRD3	PER2	ERBIN	PLPPR4	CD44	ICE2	NUCKS1	NDUFA4	USP3	GPN2	ANKRD34A	SLC36A4	NACA	CTSD	ABCA1	FAM234A	ASIC4	CDC14B	MAP3K8	TDRD5	GLT1D1	NUF2	MYBL1	SYNE3	CRYBB1	KLF8	FAM187B	CLEC3B	CAVIN2	CCNF	MEIG1	SLC16A3	C1QTNF7	EPOR	HAS3	WNT3	TMEM106A	ZNF618	TGM2	COL8A1	FNDC1	HAS1	LGR5	APOLD1	RIPPLY2	MEI4	RAD51AP1	SLC16A10	RTKN2	KRT1	COLQ	FANCI	GJD3	CCDC113	NEU2	GLT8D2	SPO11	CDC20	OMD	ALDOB	MCMDC2	CCR5	PCDHA11	KLF2	HFM1	C10ORF71	SERPINA9	TMEM40	FAM110A	CABP7	DOCK8	PRG4	GPX3	SLC29A4	SERPIND1	WFIKKN2	ILDR1	ADAT3	SPTY2D1	HMG20A	ITPK1	ATG13	NEK8	CAMK2A	ADAMTS1	MTMR7	MPPE1	MYO9B	ADAMTS12	APMAP	SEC62	PSMG1	CUEDC1	RIF1	UFD1	NARS2	STX7	HADHA	PIGU	SMARCD1	POLRMT	RPL19	PSMD5	VPS13B	COX15	RUFY3	DLGAP1	AXIN2	NHLRC1	PPP4C	MRPL28	KPTN	SLC25A3	MALSU1	CDK12	DTNA	SLIT1	RMND5B	OPCML	MRPS16	NFRKB	EXOSC2	DPYSL2	TULP4	DMXL2	TNS3	PTPRF	GNG12	USP35	KARS1	POP5	GABARAPL2	ITGAV	IRGM	TUBA1B	NDUFB8	UBE2H	RMND5A	VPS26A	HEMK1	GFPT2	DCHS1	STMN1	INPP4B	THUMPD1	TSC1	CNR1	CDK5RAP1	PUF60	WDR26	STAT5B	PHF1	CRYM	DTD2	C3ORF70	PRMT3	RSU1	RECQL5	SECISBP2	CIZ1	SVBP	TBK1	BEX2	COL6A1	NKAIN3	WDR89	MTOR	CEP95	TRIM46	FAM98B	UPF2	KIF27	SLC22A18	MRPS31	LSM8	PCYT2	TRAPPC11	RAD1	TRIM11	C14ORF93	ZBTB33	TASP1	MT-CO3	DPYSL3	HAPLN4	TMEM131L	SLC9A1	FPGT	FAM217A	PI4K2A	FAM171A1	CLTC	ST3GAL2	PCDHGA4	NDUFA6	ARL6IP4	CCDC150	SLC26A2	UBE2E1	YPEL1	DNAJC13	SAAL1	ABHD4	HMCES	ARHGEF18	APBB1	ADCY5	CCDC117	FAM174A	TRNT1	GRINA	NDUFB11	DENND4A	CHD1L	RSRC1	TBC1D22B	TNFRSF19	SPTBN1	C2ORF69	PCGF6	MGAT3	HARS2	LEO1	CFAP97	LIMD2	FGFR1	ARPP21	ADAT1	WSB2	PGRMC1	TSNAX	MYT1L	MFAP3L	POLR3D	DDX49	ARL4D	COX5B	IGHMBP2	SRGAP1	TGFBRAP1	TOMM34	ADAM12	AMIGO1	MGRN1	TECR	EFNA5	FLNB	PSMB2	HDAC8	CEP120	VASN	MEF2D	USP12	DCUN1D2	SEC23A	PAWR	NOP56	AMPD2	FOXK1	CASP3	PTN	FUCA2	ABHD12	TSR3	WDR48	ABHD14B	VMA21	MAPK1	POMGNT1	ZMAT4	SYT16	TMX3	CHD3	ANKRD49	INSIG2	ATF7	PSENEN	SLC7A4	SLC2A13	INPPL1	GOLGA3	DNMT1	IDI1	NSMAF	CCDC127	ACACB	RMDN2	CDC42BPA	VSTM4	INHBA	HOGA1	PPIP5K1	PEX11B	CA7	PACS2	CRBN	GPR26	RIN2	PIPOX	KLF3	STARD8	PNPLA2	ZC3H15	ADAL	MYOC	GTF3C5	RNF20	KHDRBS3	GAK	APPL1	SNUPN	ZNF622	ACSS2	GMEB2	RGS7BP	CHST7	YWHAE	TGFBR3L	ADGRL2	UBE2N	TOM1	RCN3	KRTCAP2	NEK6	FAM98A	ABCG1	METTL1	UBE2W	LYPD6	TDP1	RAD54L2	DGLUCY	KCTD3	KIF3A	PCDHGB4	BRPF1	CAMK1D	PTTG1IP	PITPNA	SIRT3	NLGN3	SLC6A11	P3H1	MEGF9	RDH14	CSE1L	UBQLN4	MTTP	RPH3A	TCEA1	THNSL1	MTG2	MED27	EIF2B3	CNPY3	SPIN1	SLC38A3	FAM110B	NDUFA1	PLEK	ASAH2	KIF1B	ESD	GALNT14	TSPAN13	TM7SF3	YPEL3	SUGP1	TTC13	DTX2	ANP32E	ZNHIT1	RRS1	LRRIQ1	TTC17	IFT122	TRMT10C	NAAA	FAM98C	SPARCL1	TMEM186	FLOT2	COPB1	EIF3D	DCX	KEAP1	KLHL7	GNS	SNRNP40	POLR2B	ATP13A1	THOC1	DYNC1I2	PABPC5	RAB3A	JAZF1	PFDN5	ARHGEF28	ASB5	GOLIM4	HS3ST5	CDC42SE2	GNG11	ACSBG1	TOMM7	ASPA	ZBTB16	GPLD1	FAM219A	LRP12	APC2	USP11	ABI3BP	STIM1	PARP12	ZBTB21	RNF24	PPP2R3C	RPP21	NGLY1	DCP1A	RAE1	BCOR	AKAP7	TAF5L	NLE1	THOC2	ABCB10	VPS9D1	LAMA3	LUC7L2	SEPHS2	LDLR	EIF4ENIF1	FRRS1L	C11ORF87	RPUSD3	TRIM37	RDH5	TMBIM1	CMTR1	SEMA6A	MFSD1	GRID1	L3MBTL3	SH3KBP1	MRS2	NDN	DDIT4L	LANCL1	TBCCD1	ZKSCAN1	AMD1	SIK3	PTPN1	SULF1	FBXO44	FHL2	PIM3	KCND3	CPPED1	NDUFB2	MRPS5	BBS2	POLDIP3	FZD4	MLF2	NT5DC2	TPCN2	ZNF330	PCCB	THAP12	ZNF131	RBM15B	CLIC6	SGTB	USP6NL	SLC17A7	SLU7	SOAT1	HEATR6	CEP44	NUDC	RASGRF1	RBM7	ZFX	DENND5B	MAN1A1	RNF139	SGPP2	MECR	C2ORF49	HSCB	ELMOD1	CHMP2A	DUSP23	CRK	KLF15	SNRPD1	MICAL2	GPD2	MID2	ANKFY1	GULP1	ID4	PFKP	PRRC2B	SDE2	RRAS2	XRCC5	NRSN2	AP4E1	AAGAB	TNPO1	TKFC	HDGFL2	CEP41	GPR137	NCK1	PHLPP1	SGCB	UNC13A	TSC22D2	CCDC3	PANK3	FOXK2	HIF1AN	NKAP	DNAJB1	PDE1B	JPT1	KCNG4	TIMM44	LPCAT1	MRPL16	SCO2	TGFBR3	RPL27	MRPL36	GRIN2C	ECHS1	RNF103	EXOC5	ARSA	RFX7	TOR1AIP1	ITSN1	AIFM3	SH3BGRL	CCDC91	NDUFB10	FOXN3	LUC7L	SLC26A8	PCDHGB7	FOXP4	SLC41A1	ITFG2	CGRRF1	LRP4	FGD2	FCER1G	TNIP2	MXD4	GPRC5B	KCNIP2	NAA35	PANX1	ROBO2	PIGS	ETV1	ITGA6	BBS5	TRPC4	SAP30BP	CORT	PPIL2	DRC1	BTBD7	BMP15	METTL17	HRH3	IFNAR1	CCDC142	KIAA1671	PTPN14	AREL1	HNMT	LDHB	RHOBTB3	SEMA5B	CBR3	CREB3L2	EGFR	ATP2B3	SRSF5	KIAA0408	CDIP1	MMGT1	THOC7	TMEM14C	C1ORF21	RSRC2	MECP2	PIH1D2	AGFG2	TRAM2	E2F4	GPR75	POLR2M	EEF1AKMT1	DCLRE1B	PAMR1	CHD6	GBA2	MPHOSPH6	RNF41	SUSD4	LHFPL3	NSMCE2	MICAL3	KBTBD11	ZNF397	PHF14	MFSD4B	ZFHX3	CAMKK1	APC	PBX1	ATF2	PPP1R37	XPR1	SSU72	PPARGC1A	USP18	FBXL12	ANAPC11	CWF19L2	PRRT1	ASAP3	NME2	PARD6G	PTPRZ1	IL17RB	ECHDC1	NETO1	PFKFB4	HTT	CNTFR	GPX4	METTL26	MAL2	BABAM1	PLEC	SYPL1	PSMB4	PCBP4	MASP1	SFXN5	PNPLA3	LIG3	ABI1	ZBTB3	DERL1	SRD5A3	IL15RA	DIAPH3	TIPARP	TMEM132B	PPP1R36	PARP8	OTX1	BUD31	XXYLT1	PDSS1	ZNF784	MIDN	SUPV3L1	ANXA5	PCDH1	SRPRB	PPARA	KIF24	TXNRD3	CMYA5	PELI2	ARHGAP42	VEPH1	GEM	SPOCK3	MKNK1	TRAPPC13	LTBP3	SCN3A	PRDM15	SOX5	IQCC	MEX3A	SH3RF1	FARS2	SWAP70	TSPAN14	GABRA4	SPEN	HES1	PBLD	CYP2U1	TMEM108	C8ORF34	FAM171A2	DIDO1	TDRD3	BMT2	MRAP2	CCDC50	TPM3	TRMT10A	EFNB1	PARN	HS3ST3A1	LIG1	NDUFB5	NFX1	MVB12B	ESCO1	ANKRD9	MESD	KAT6B	TMEM63B	PABPC4	GPX7	COX16	PRAF2	ARF4	LUC7L3	MRPL34	COPG2	COX10	COL4A5	TACO1	NDUFC1	SDHA	RCBTB2	LMLN	NPL	ADAM15	TEC	STUB1	SAP25	IPO8	MRM2	LY86	ALG13	BZW1	GPAA1	NWD1	B3GAT3	TFDP2	DNAJB9	ZBTB6	ELAVL4	CCT6B	BDH1	CPSF6	CX3CR1	CSNK1G2	KIAA1217	MMADHC	NFASC	ILDR2	C14ORF119	KCNK10	USP13	CNNM2	PPP4R3B	CHORDC1	NEMF	KATNB1	LHFPL4	SOD3	RAB1B	GFRA1	LONP2	OPN3	KIAA0232	PCDHB2	FAM114A2	PAF1	E4F1	ARAP2	RRP1	SMU1	TMEM138	SEC61B	TBKBP1	ARMCX3	GHDC	KTI12	TCEAL3	ZFYVE1	KLHL18	PRIM2	KIF3B	CDKN2AIP	MVD	AFF1	CCDC22	RDH13	PRPS1	PCDHGB5	LSM12	DMD	LRRTM1	ZBTB11	ZNF180	GNPNAT1	KCNK2	SARS1	CLCN5	HTRA1	ABCD3	AKAP1	CCDC85A	PRDX6	CASD1	KIAA1549L	RNF25	CGN	NEU1	NEXMIF	RXFP2	CYSLTR1	SELENOV	MYOD1	AJUBA	HCN4	GPR171	N4BP3	SERTAD4	ALX4	TMEM125	TOP2A	PCDHA3	SLCO2A1	LDB3	ADAM21	NLRP6	ANKFN1	SIX1	CPA4	VNN1	EFCAB8	C7ORF57	LSR	PTGDR	MYOF	OBSCN	DLL3	CDA	CD59	ADM	TCF24	GPR157	LMNTD1	PDIA5	TCF19	MINDY4B	CDCA7L	PROK1	PRSS3	C20ORF204	ERBB3	CCNB1	CENPF	CISH	SLC4A11	MAP3K6	SLC17A8	ABCC12	EBI3	MCM2	TM6SF2	FGF5	ITPR3	RASD1	CD55	TMEM255B	HMCN1	MAP4K1	GPR4	DYSF	SERPINB1	MIA	CD33	CLDN1	OCLN	KANK4	GSX2	CXCR6	ACSBG2	MSC	CYP2J2	ZNF185	NPM2	NEU4	CD4	TMEM200B	B3GNT8	COL4A3	CRABP2	ADGRA2	NLRC3	INSM1	DRAXIN	TBX15	KCNK5	MYH7B	KCNJ8	CDKN1C	CCDC160	CAPN6	LRP2BP	HTR3A	GREM1	ADAMTSL4	ZNF892	C8ORF48	ANGPT2	ESYT3	TBX18	CDCA3	CTRL	C19ORF67	CENPN	KIF15	ARMH1	ADCY10	FOXR2	BCL2L15	ZBTB44	ANKRD54	RNF6	THAP11	ZFR	ENTPD1	CNOT10	PHF13	FMNL2	ZNF646	KLF4	MAGEH1	PIGN	NADK2	SAFB2	FAM228B	RAPGEF3	COLEC12	TRIM2	SOD1	LYPLA1	LBH	DSCAM	RPS15	ASPH	ELOB	ABCD4	MYRF	VEGFA	AOC2	MAL	DNMT3A	EPAS1	MSL1	METTL3	SSNA1	FIGN	CMC1	DDC	CTNNA1	SF3B2	SNRPD2	SEMA6D	TRPM4	BCL7B	PLPPR2	STK11	MCPH1	H3-3B	EIF3F	C6ORF47	OSGEP	NRG1	ZNF8	SMPD1	SMIM17	CLK4	BFAR	ALYREF	KCNT2	TGDS	LMO4	UNC45A	FLRT3	ERF	P4HTM	TYMP	SHC3	DYRK1B	ETFDH	KCNT1	PLXNA3	MAP3K19	SPAG16	B3GNT2	SFT2D1	TLCD1	APOBR	MBOAT4	MYL2	FAM83B	HPSE	C3	AHRR	CCL18	DEFB130A	NRTN	GAST	PSME2	CERS3	CIMAP1C	P2RX2	MYH11	CDHR5	IQCM	APOL4	PHF11	SLC12A3	DNAAF1	PPEF1	WDR49	OTOP2	TGM4	KLHL14	PAX2	EFCAB10	LRRC39	QRFP	AGMAT	TUBB6	ABCC2	MAB21L2	ITGAE	REP15	SLC9B2	CRB1	CRYBA4	RNF223	CLEC5A	EN1	C1ORF162	PARVG	LILRB5	ORC1	CLEC4C	COL2A1	SNAI3	FBLIM1	TM4SF5	NCKAP1L	P2RY2	PLB1	DNMT3B	SNCG	SLC26A5	WFIKKN1	ARL11	ATP4A	DNAH3	MC5R	PON1	TNFRSF1B	LHX4	FYB2	CSF2RB	CSTA	KLHL40	GJA4	UBXN10	DES	TBXA2R	CLDN34	ZNF469	MXD3	NHLH2	CILP2	MSR1	KLRC1	ADAMTS13	ANKUB1	TRPV6	MC4R	GNAT2	OAS1	SLC34A3	IL4I1	TTC39A	GZMK	CCL8	ARSI	PDZK1	CFAP99	ADGRG3	SAXO4	CDH23	SAMSN1	FGL1	TEX12	UBE2L6	RUNX1	REM1	DKK2	AP1M2	ADA	IFI44	MLKL	OAS2	SAP18	FAM186B	TECTA	ENO4	NRAP	TNFRSF14	C8A	HSD17B1	NLRP3	KCP	CCDC78	GLOD5	MUC6	BNIPL	GP1BB	TMEM72	ZGLP1	IHH	IL7R	LPAR2	TBXT	APLNR	CCR10	CLDN2	CXCL16	PASD1	KLC3	GCHFR	LENEP	NRK	PRSS22	NCF1	ST6GALNAC2	SLC23A3	ADGRF5	PATE4	TNNI1	CALHM3	ABCG5	CYP26C1	ITGAX	CALCA	EPSTI1	IGSF6	KRT77	FAM83G	CCDC153	TEX14	VAX1	DDX4	B3GNT5	RAD21L1	CKM	KLHL6	RNF138	PROP1	SAPCD1	MUSK	LPO	ARR3	SERPINB6	IRX3	CELA1	CD52	TPO	LRRC14B	SYT15	TEX50	EPS8L3	FGF20	CCDC103	FOXD2	NPB	PMAIP1	PDE6C	CD300LB	OASL	PDLIM1	FRMPD2	STPG1	TNNT3	USHBP1	E2F2	IL25	AGBL1	OTOGL	ADRB3	C1ORF94	PRX	CD209	RGS13	TNMD	F13A1	MS4A6A	CARD10	TMPRSS2	ACTL9	TEX26	SPMIP6	BAAT	CDHR3	SPACA9	SPAG17	SERPINE3	SGCG	SLC9B1	TCF23	BCL2A1	DNAJB13	ASCL2	SMIM44	MAPK13	PSMA8	FOXL1	MORN3	RBM47	RGSL1	SOX3	TUFT1	PTPN6	DCT	POU2AF1	TPTE2	KLHL35	SLC45A3	DLGAP5	AVPR1A	GPR183	HYAL3	ITIH4	CHAD	SLC26A9	CNGA4	CCL23	IRF5	CCDC83	CACNG6	MYZAP	CCL4	ASCL4	MACC1	MUC15	CD86	USE1	TRABD	TUBB2B	PTHLH	LRRC71	GALNT16	ANAPC13	PEX16	HTR4	DNAH5	OSBPL11	F2	PDE7A	MICALL2	TRAF4	SEMA4D	SLC25A40	AUP1	ITPR1	RPRD1B	MED6	POLR2A	CHST12	MYCBP2	SSTR3	UTP6	WDR5B	MPG	PLAU	MOCS1	VSIG8	DHCR7	ZNF358	MAP1B	POLD4	AGO3	PXDC1	UST	ARHGAP17	ARHGAP24	ACTR3C	NCOR2	IP6K2	LGALS14	COPS3	SYTL4	HPN	CCDC167	CHCHD10	OPTN	PCDHGA10	GPRASP3	LIX1	IL1RAP	RAPGEF6	TRIM41	TMEM42	DLK1	ACTB	GLS	NAB2	NEURL4	RPS11	CHCHD1	MBTPS2	GLOD4	HNRNPUL1	EPM2AIP1	DDX47	CPQ	LIMA1	SETD5	TTBK1	C19ORF53	GPATCH11	CORO6	CREB1	NDOR1	DTD1	ENOPH1	CACHD1	UBR5	AHCYL2	GRK6	FZD5	FAM53B	ACSS1	PDGFC	BRD2	ANP32D	CISD2	RREB1	STRBP	SYT7	SON	STAMBPL1	ATP11B	PYGB	ZNF345	MTDH	PLP2	XPO5	KRR1	APP	C11ORF58	FILIP1	RAB11A	RNF128	SOCS7	TNFAIP6	MIGA1	ELN	GDAP1	AKAP9	MLLT3	ALG10	RPSA	WFDC1	LGALSL	PCID2	CYP4F2	EXOC3	ZFP36L1	SLC22A17	PIP4K2A	CIT	SPATA2L	SVIL	NAPB	NMT2	MRPL38	DYNC1H1	MED26	TMEM128	DCDC2	MYL12B	PNPO	APEH	SLC4A4	METTL5	ZMPSTE24	LARP4B	EXOG	OSBPL5	DCUN1D5	COQ10A	SHISA4	KDM6A	LSAMP	PLEKHG5	KIF5A	SCRN3	PARD3B	SMARCD2	SEM1	RAB20	MYCL	ADAP2	ACTBL2	PARD6B	TRIP13	EVPL	RAB27A	CCNE2	MYO5C	GIPR	GNMT	MINAR1	SLC27A2	C12ORF75	TLR2	CD300C	FGF18	MAGEE2	TERB1	TNFRSF18	SAG	TNFSF13B	CFAP43	HBA2	VWA3A	BTLA	TCAF2	HTR2B	EID3	TIMP1	SRGN	GLIPR1	ZNF473	HSPB3	MYCBPAP	ARHGAP25	HAVCR2	CATSPER3	SPI1	C1ORF146	CHST9	NIPAL4	CCDC170	CD37	CAPN3	FBLL1	INSL6	ACOT4	TRPV3	PGM5	ANXA1	YBX2	HAUS5	SRRM4	TOB1	OSTF1	SERPING1	RSPRY1	KCNJ2	ZNF160	PDZD2	ALAD	SASH1	CBFB	LRRC4C	PDXP	NPHP1	GPR68	ARHGAP33	COG7	WIPI2	KCNC4	H1-0	HAPLN1	MAP4K2	ASPG	PTPRR	RTL8C	FDXACB1	ANKRD35	NAXE	FEM1B	ZNF18	RPS19	COL23A1	PTBP2	MCRIP1	WBP1	RAPGEFL1	RANBP10	CSMD2	NDC1	TPRKB	ZIC2	FBXO22	ZC3HAV1L	DNAJB5	RAB23	FZD6	TAP2	GPSM1	DNAJC10	ARL6IP5	WASHC5	DCXR	RPUSD1	THG1L	NFYA	SYT4	METTL9	SIGMAR1	MTIF2	SLTM	ADAMTS9	UGP2	ZNF692	IPO5	PPP1R35	PKD2	SETD6	TSACC	POLR3K	RNF217	KRCC1	SOX10	SMIM3	MDGA2	ASB3	SAMD5	USP34	POLR2J	C12ORF57	KCNQ2	BRCA2	ATP6V1D	DAPK3	LRRC1	TMEM183A	CDH11	NPAS2	SESN2	ANKRD44	TMEM63A	RIMBP2	AGPAT1	TRIM39	SLC3A2	ATG16L2	SLC13A3	HERPUD1	CTDSPL2	GAN	TTC4	FAM181B	AGO1	TUB	RTKN	LENG1	WIPI1	COA6	SERPINA3	FAM53A	WFS1	WDR33	HDAC5	MFSD12	NAT2	COL4A2	GABRA2	CCDC106	ASH1L	SULF2	DDX19B	UQCC1	YEATS2	SLC31A2	PMS1	MPZL1	AAR2	SCG3	KCNA1	CENPC	THBS4	CTTNBP2	PON2	CENPA	SLC25A22	PPT1	DBF4	IFFO2	AIG1	GAB1	DIP2C	ITGB3BP	SC5D	OCRL	STRADA	R3HCC1L	NR4A2	MMD2	INPP5B	NRXN3	SRCAP	ZNF200	ZZZ3	TAF15	TMEM222	CCDC85B	PBX2	TSPAN17	SLC24A2	B3GALT5	UBE2B	ARMC9	FKBP8	PLD5	SMAD4	KIAA2012	GRIP1	ACVR1	IKBKE	PTPRU	ELL	GCC1	SHISA7	KLF12	MLLT6	HGF	KIAA1549	ARPC2	RNPEPL1	DOT1L	LRBA	ERN1	MAPKAPK5	GPRASP2	SV2A	FSD1L	PPP2R5D	CAMK1	VPS13A	TMEM70	C12ORF4	VIPAS39	PCDH7	PCDHAC2	NRN1	TMEM116	HTR1F	SORCS1	XPA	TMEM117	S100A16	CNTN6	RLIM	PIP4K2B	CTNNBIP1	CABLES2	AP3B2	SMIM20	CBX8	MRGBP	XYLT1	GRTP1	FGF9	CAMKK2	PHLDB2	RNASEK	EPHB2	OSTM1	KSR1	STAR	LGI4	COL4A1	SEL1L3	COASY	AEBP1	ASAP2	EIF2D	DZIP1	KIF1C	EIF4G2	ACOX1	CLIP4	GALNT2	DPF3	IVNS1ABP	ACTN2	DPM3	LINGO1	FADS1	MAK16	KANK1	SAMD4B	SCAMP3	NMRAL1	CENPQ	UQCRQ	NTMT1	PTPRM	EML3	RASAL2	TTC28	ZNRF3	CRELD2	PTH1R	AP3M2	REXO2	FANCL	ABCC5	PIK3R1	USP21	TIMM22	CCDC18	ANKRD39	SNX18	MAP6D1	ELF2	VAT1	PANK2	CCT2	METTL4	TOP2B	PTTG1	TEN1	FAM210A	INTS6	GGA1	RCBTB1	PAPOLG	GRN	ANKRD11	YBEY	ITGA4	TRO	ARID1B	GPT	ALDH1A1	FKBP1B	SCAND3	TRMT5	HEPACAM	KCNH1	MTO1	RBM4	LCMT2	FAM216A	HMBOX1	ZNF226	AMACR	DHRS13	IER3	HIC2	MAP2K5	PDF	ARL6IP6	SELENON	GTF3C6	OAF	MRPL20	DENND4B	TMED3	DGKG	FOXO4	ALKBH1	MRPL40	EPB41L3	CSPG4	RP9	MPHOSPH10	CDC42EP1	GTF2A2	KCTD17	ZRANB1	TMEM185B	YOD1	FGGY	CATSPER2	MGA	FTH1	PLXNA2	MRPL24	SALL3	GRPEL2	SMO	RBM43	ID2	FAM210B	AMMECR1L	SMARCA5	FNBP4	FANCC	NPAS3	KCTD5	PLCH2	ZSWIM1	NME1	MAML1	TTC8	EIF4H	RARB	RYR2	PAIP2	UBE2QL1	FAM162A	ATAD5	CACNB1	RFT1	CCNDBP1	FGFR3	CYP4V2	CDK8	MAVS	MGME1	TATDN1	IWS1	FBXO28	L2HGDH	SORBS3	BAZ1A	DUSP11	DIABLO	SNPH	YIPF5	NUDT17	KDM4B	UQCC3	MINDY1	WDR76	DNAJC16	SEC63	SPSB3	KIAA0825	ACVR2A	KCNS3	RTEL1	UBR2	MAST2	RPL24	PRELP	FTL	SLC7A6OS	DDX52	SRXN1	NAV2	CHURC1	AZIN2	CRTC3	BRAT1	SPTAN1	CAMK2N1	SLC19A2	DAND5	RFC4	DUSP12	FAM163B	TUG1	CHGA	NCK2	CPLX1	PRKAR1B	SYT2	SYN3	B4GALT6	C22ORF39	VDAC1	DAG1	RPS19BP1	ENTPD7	GUSB	B4GALNT4	KMT5C	EMC7	SF3B6	EIF2B2	RCOR2	PDIK1L	TMEM101	ZFP82	VIRMA	PAQR4	SPATS1	MRPL19	HIP1R	DOCK1	MSRA	CNOT8	KIAA1614	BMP6	SLC12A7	ASRGL1	FKBP9	TPCN1	PDE5A	TSFM	ADAM33	PPIG	AHI1	PTPN5	NRF1	PAXBP1	GJB1	NCOA4	G3BP2	RDM1	MT-ND1	ADAM17	TRIM33	NUP37	TBC1D8	PCNA	WDFY1	NSMF	ZNF691	ABHD5	HEG1	MSANTD4	KIDINS220	MAD2L2	SPAG7	GALK1	SH2D5	DNAH7	FRMPD1	CHST14	TESK1	PDIA4	IMPDH1	ZFPM1	SPA17	ADRA1A	JPH1	DDA1	CCND1	GOT1	LYSMD1	SHOC2	SMPDL3B	SIVA1	RSPH9	TMEM120B	TMEM219	ZCCHC10	ABCF2	PKNOX2	CHCHD6	FAM120B	EEF1G	ADAR	PCNX4	METTL2A	PLD2	RWDD2A	MBTPS1	MTCL3	BOK	IGF2R	E2F3	APLP2	MXI1	RPL18	NSRP1	RGMB	TENM1	DVL1	RCOR1	SLC9A9	CYP4X1	DDX3X	MIF	SYNGAP1	PIEZO1	SREBF2	TMED2	ZIC5	JAK1	FSTL1	MRPS30	WDR7	MLLT11	TIAM1	LINGO3	FOS	AP1M1	ANKRD24	SLC16A1	CECR2	THBD	TMEM106B	ZIK1	TUSC2	SEMA3A	ATF5	MSN	VEGFB	CPEB4	GABPB2	SLC22A4	VHL	TRIM44	MIEN1	VDAC2	IMP4	FOXP2	IGLON5	PHACTR3	NDUFA9	MMP24	BHLHE41	LMO1	UROD	MTF1	SLC25A14	CRTC2	ANO10	SFT2D2	CLPP	JAM3	STARD6	COX7C	TUBGCP6	EIF3M	ST7L	LPIN1	GNB5	NCAM1	EVA1B	GATC	NES	NPHP4	FBXO38	PLK3	CCDC92B	RPL4	CWC27	VGLL4	MINK1	RBMX2	C6ORF120	DUSP10	HLTF	CEP170B	ELOVL5	RPS21	ATP6V1E1	PYCARD	APOA1	IFT27	ZNF250	SEMA4B	MRPL58	RNF215	KRT222	MAT2B	EHMT1	NDUFS4	BAG1	SBNO1	VPS13D	PSMD9	PC	SPATA6	GLI3	MLC1	LGI2	POC5	LYRM7	ZBTB41	ZCWPW1	ARF3	RB1	GPX8	C1ORF50	PUS3	BLOC1S5	ABLIM3	USP31	MRPS26	AUH	SUB1	RBM14	CEP89	UBR3	BORCS5	SLX1A	FLAD1	VKORC1	SDCCAG8	ZNF536	SLC12A5	GK	DYRK3	BAG3	EIF4A3	TAF1A	CAV1	TOP3B	FURIN	LDLRAP1	KLF11	UBE2J1	IL17D	C1QTNF5	MED18	TNFRSF1A	MON1A	ADGRE5	SURF4	COL25A1	RHOQ	LAP3	LAMTOR3	MT-ND6	PPP1R3C	ETFBKMT	TXNL4A	SUMO1	MT1A	BICD2	SYNPR	SEH1L	DZIP3	PET100	SLCO4A1	POGZ	LRRC8D	TMEM51	NKD1	TBC1D19	SNX33	NINL	FICD	CORO1C	KLHL9	PPP1R9B	NUP88	CBX2	PLRG1	RPS18	ZNF335	RAB11B	RRP12	PBX4	PDHX	AGGF1	EDEM2	DIAPH2	GSPT1	SLCO1B3	COL11A1	MRPS35	AVEN	BZW2	MZT1	SPATA17	YY1	CANX	LSG1	RNF10	CCDC34	PHKB	WSCD2	CEP112	ACSL5	TCTA	AGAP3	GAS2L1	ASNSD1	CERS5	PPP1R13B	SLAIN2	BMP3	SNRPD3	ACAD9	ALG2	MOSPD3	ARRB2	DNM1L	MYO16	ADAMTS10	VEGFD	SBF2	DUSP5	ZDHHC18	MRPS18A	UBE2A	CYB5B	GDPD1	MAP3K12	PTPRN	NHS	ASXL2	HERC6	PSEN2	BAZ2A	HSD17B11	WDSUB1	ADORA2B	ZDHHC6	FBXO9	EMID1	NFKBIE	DMAC2	NAA25	C1ORF159	NPC2	NXF1	MFSD10	CD74	SASS6	HPDL	RFWD3	SLC25A43	TMEM127	PDE2A	HDC	MRPL57	SMPD2	PNP	POLI	CS	KLHL29	C16ORF74	RANGRF	ACOX3	GTF3C3	SPAST	AMIGO2	KCNB1	GTDC1	C1ORF131	MAOB	DHFR2	GPHN	SLC19A1	CCT8	SMAD2	ZBTB9	EPS8L1	PDZD11	ATP6V0D1	CEBPZ	TEX264	GNL3L	C8ORF76	BCLAF1	MOAP1	SMIM14	ACO2	SOBP	BRF1	IMMP1L	MN1	ASTN1	DOLPP1	STK24	DNAJC21	PCSK6	AASS	FBXO7	USP33	TMEM17	STX16	KCNN3	RAB33A	TMEM65	GLB1	ZNF507	ZNF316	KCNC1	STARD4	ZNF282	RPL30	ISOC1	TRMT11	LRRC27	CNOT1	HPS3	TMEM256	MED4	SRM	ENDOD1	NFKB1	FAM234B	RSPH10B	ZFP41	GPBP1L1	CLTA	IDH2	EVA1A	SLC35B3	SYNCRIP	FLCN	MOG	RNF113A	ARC	TBC1D1	CCDC157	CCDC88C	OSBPL3	NDUFAF1	SLC20A2	NR4A3	NFAT5	NDP	PAQR7	DISP1	PDCL3	BGN	XPO6	FAH	LPAR6	NECAB3	WASHC3	STX1B	COG5	BAALC	ULK1	ANKZF1	PKN1	ZNF436	MFSD6	GCC2	TMEM79	TRIM8	FREM2	NUP133	EXTL1	ADORA1	CHRNA4	BEND6	CREG1	HDAC9	LDHD	SFSWAP	C2ORF42	LYST	CARNS1	CSTF3	ZIC4	PHTF2	UBE3A	ZNF592	PDS5B	RPL12	RETREG3	KPNA1	RGL1	TOM1L1	ERMARD	KIFC2	TBC1D24	CNMD	SLC7A11	KIAA1210	DCUN1D3	BBS7	DNAJC7	TUBB3	XPNPEP3	RABGAP1	METTL15	TUBGCP2	CPSF3	MAP3K13	RAN	CXXC4	GPRASP1	MUTYH	MCL1	DHX15	HACD1	DGKZ	MINDY2	USP54	GSAP	RAB30	FABP5	FRMD4B	NPR2	TESK2	PHOSPHO2	ZNF219	DSTN	CARTPT	TADA1	BORA	TGFB2	IPO11	MIEF1	SNED1	NCOA7	SEMA5A	IRAK2	MED22	NF1	CHSY3	RPL38	EPHA5	GPR89A	UBE2J2	GCDH	ZSCAN26	SLC38A1	LIN7C	ATF4	NIM1K	ADAM22	MED16	PEX12	SERP1	AGPAT3	GPATCH8	ARL4A	ARHGAP18	FBXL14	TIMM13	PIP4K2C	TMUB2	CCDC184	NUDT6	FBXO8	GALC	RPAP3	TSEN54	ARCN1	RBM33	SPRED2	SLC45A1	TVP23B	SS18L2	EIF2AK2	RASA1	FAAH	ERICH3	WDR13	GSTK1	CYTH1	EFNB3	CTNND2	EMP2	PRRG1	STON1	CEBPG	TRMT44	AP2A1	TPP2	CAD	FAM168A	CCPG1	KREMEN1	COPB2	ADAMTS2	SFXN2	SLC39A2	DPH3	JPH4	P4HB	ANKRD52	ANK2	NAP1L3	TPGS1	OVOL2	GABARAPL1	TNR	ABHD3	SNCB	PACRG	GDF9	CUTA	MYO1D	ACTL6B	SSR3	TEPSIN	MARK3	GPR12	ANKRA2	TSC22D1	CAPZB	FASTKD3	ERRFI1	ZNF449	RSL1D1	IL17RC	PHF7	BORCS8	ABLIM1	ZNF205	CIART	RERE	UBA52	CAPG	TSPEAR	EMCN	CRYGN	TACR2	NKAPL	ACOT12	SLC17A9	KIF9	ATP2A3	ANKDD1B	HSPA1B	GAS2L3	CLEC14A	ICAM4	PMCH	TACR1	KNL1	FMO2	FRAT1	NEIL3	CPLX3	LPAR3	EDAR	ALDH3B2	EDN1	C10ORF105	SCUBE3	GCNT1	SPATA21	IRX2	C2ORF92	CABP4	CBLN1	C1ORF54	APOC3	HPGDS	ZMYND10	PSTPIP2	SGO1	MIS18BP1	SHCBP1	ZNF853	CDH26	LRGUK	BHLHA9	HCRTR1	ELF5	SIGLEC8	LRTM1	CKAP2	DRD4	GRK1	TNNI3	CASQ2	CCL28	AP1S3	CIITA	IRAK3	TMEM217	C20ORF96	KIF26B	LHX9	C2ORF80	GALNT12	TFAP2B	CCDC187	NLRP10	RHO	CHAF1B	CLEC12A	ARHGEF39	FERMT3	MYL1	SLC46A2	KCNRG	MSS51	DNASE2B	CLSPN	BTN2A2	CCDC116	DCHS2	DCUN1D1	ADAMTS8	HSBP1L1	GLP2R	CRYBG2	ANKDD1A	SSC4D	CR2	C19ORF81	KIF14	UBE2T	CLDN5	H2AC4	TMEM114	CFAP65	TRPM1	MYOM1	TBX3	IGF2BP2	SDC1	DDIAS	LCK	DLEC1	TAGLN2	GSDMD	ALX3	RMI2	GPX6	TNK1	EEF1AKMT3	SKA3	KDELR3	DRD3	VWA5B1	FSTL3	PPL	GDF5	CHAT	NKD2	TBATA	OSGIN1	ANKRD34C	SP5	ACOT2	MICB	MAP3K21	RASSF4	UHRF1	CITED1	CPA6	SYNGR4	TSSK6	DRAM1	LY6D	GRAP2	IKZF3	USP43	CRYBG1	GIMAP6	GIMAP1	CDCA2	ZBTB8B	LUM	ARG2	NGF	C22ORF15	GABRE	CCDC125	NECTIN4	PDLIM3	KCNJ5	KLHL1	CPXM2	S100A3	TNFRSF13B	TNFRSF10B	CAPN9	FILIP1L	MAGEB6	PGLYRP1	SPINK8	SLC3A1	MRAP	LRRD1	OAZ3	C4ORF54	PLXNB3	PMEL	PLK1	C15ORF48	STEAP1B	FCRLB	HCAR1	OSCAR	MROH5	RAD51B	MAP3K15	CFAP61	CHRNB1	SLC22A2	NTRK1	TES	LSMEM1	PCDHA1	SLC22A12	FGF23	HENMT1	TNFRSF13C	CENPM	MYOZ2	ALKAL2	HLA-DQB1	FBXL13	PCDHA9	RUBCNL	LST1	FAM221A	BRCA1	TLL1	AP5S1	FXYD3	SMYD4	EIF5B	THYN1	RASGEF1B	RCOR3	LMAN1	CDIN1	TTC38	MFSD5	MOB2	WDR73	XRCC6	PCYOX1	GUK1	LRIF1	BRPF3	ZZEF1	VIPR2	MSMO1	FYN	MTX2	ACTN1	S100PBP	LDLRAD3	MYO1B	TMEM35A	CTSS	CC2D1B	CA11	CCDC148	GMCL1	BCKDK	KIF2A	SNX14	SRC	BCL2L12	ASB11	ARMCX2	S1PR1	ZCCHC24	ID1	FAM228A	B3GNTL1	BCL2L2	SHMT2	PLA2G15	EPB41L4B	KAT8	RPL23	TFCP2	STAMBP	AHCYL1	GPRIN1	MDFIC	KIAA0586	EFEMP2	PRIM1	RFC2	SPCS3	ST8SIA5	TAP1	CYFIP2	RAB3IL1	ARPC3	RBM6	METAP1D	MMP17	SLC22A23	CBR1	NR6A1	ALG11	UCK2	THRA	RTRAF	FAM135A	RPS23	KCNH4	CBX5	KCTD15	MTPAP	N4BP2L1	PABPC1	REXO5	EFEMP1	LDAH	TMEM164	LRRC59	PDE8A	ITGB8	USO1	TMEM267	ASCC3	TMEFF2	DECR2	TAB1	TMEM184B	CSNK1G1	PCDHGA7	WDR19	C15ORF61	COPA	SELENOW	PUM2	ESRRA	ADARB2	RBP1	CHD9NB	CALHM2	GM2A	DIMT1	PELI3	PDP2	NTRK3	STK39	SMN1	SUMF2	PTPRE	CNRIP1	CPEB2	RNF114	RPS4X	DCK	CCNL1	VSTM2L	TTPA	SYNPO	PSMB5	KHK	NAP1L1	CDCA4	AQP11	PPME1	ACSM5	PPID	FRMPD4	TRIM65	PRPSAP2	NFE2L2	MRPS23	ALKBH3	ELL2	CRLF2	NPY1R	GNAL	ZER1	PLEKHH2	PDE1C	MAF1	BTF3L4	CPNE6	NEDD9	KCNMB4	SLC41A2	LRRC14	EIF4EBP2	RFX2	CEP131	ANKRD40	RNASET2	C11ORF96	NCBP3	MYL4	TM2D3	RNF2	CAMK4	NOL10	NTNG1	SSH2	TRMT12	RAP1GAP	COL16A1	PAPSS1	ZSCAN18	SDK2	PPP6C	RPRD2	FRS2	INF2	CARS1	RPL34	FGD6	CLU	NCAM2	DAZAP1	RTP4	RPS6KA2	RP2	OLFM2	EHD4	EIF2S2	AXIN1	MANEAL	DAAM2	ACTR3	UBAC1	VPS54	C3ORF80	JUND	NOP58	ALKBH5	THOC3	PLA2G3	BRD4	HSDL2	CRIP2	FAM185A	STK10	FUS	NTN1	GAS1	CABP1	STK19	RBM24	RDH11	AKAP13	GNPDA1	ABHD17C	MEX3C	NATD1	AGAP2	MED12L	HIVEP1	BACE2	MPPED2	ACSL3	YES1	BBS1	TMEM132D	TMEM50A	ZCCHC3	CABIN1	CDK13	CDKN1B	MGMT	BAG4	ARL13B	GABRB2	NUP210	DAD1	KPNA6	MLST8	HMOX2	LIN52	TMEM245	LPP	SPX	SHB	MRPL3	CELSR3	NIP7	SCAP	VASP	MRPL51	SCAND1	SLC35A4	FAM32A	SRPRA	BSN	ARPC5L	ZSWIM7	ZNF337	ITM2C	CASKIN1	RBM28	LTBP4	GSN	PKN2	HRAS	PSMG2	RIMKLA	GANAB	MLLT10	GPR83	TET1	RPL14	AMFR	KCTD2	SHANK2	ALAS1	TMEM199	CALCOCO1	CPNE9	PIP5K1C	RHBDD2	TUBB4A	ZSCAN22	ZNF844	CACNA2D2	WWC1	BTG2	CACNB4	CNNM1	EIF4E	NAT14	NAPG	ABRACL	SLC13A4	NDUFA13	BRAF	RRP36	PFN2	CLBA1	PRKCE	LMBR1L	MYO18A	GIPC1	MYO9A	LAMP2	TBCD	PALD1	TRPC1	UQCRFS1	PDIA3	ASPHD1	ZNF518B	RGS6	SMIM18	RSPO1	BAX	MMP16	CCNK	WDFY3	TMUB1	DARS1	GPC4	CTTN	GNB1L	TSHZ1	MAPK3	COX6B2	CD83	CUX1	UBTD2	MPV17L2	PRKCSH	DDX28	MRPL49	PIKFYVE	FBXO17	PDIA6	SLC6A8	CLN6	CACNA1C	GNE	WDFY2	PRRG3	TM9SF1	GRHL1	ODF2L	GUF1	LMO7	STOML2	MTMR11	DPY19L3	PPCS	MROH8	STK11IP	ACADSB	PPM1G	PAFAH2	CEBPZOS	MAX	BRD9	PARP16	CEP85	WHAMM	COPG1	RTN4IP1	NHLRC2	SHF	ACAT2	ECE2	ZNF277	CUL4A	ABHD11	MRE11	HDX	ZBTB5	PLCD1	EHD3	ZC3H12B	LLPH	ATXN7	KLF5	KDM5A	OGG1	OARD1	IRF2BP1	GPC3	HEATR5B	C14ORF132	LMNA	TOMM22	RECK	ENKUR	CYP20A1	RUNDC3B	PICK1	GABARAP	ZFAND2B	PAXIP1	AP1S2	NDFIP2	EEF2	PPP1R3G	FAM3A	ATP13A2	BOC	GATD1	TIMM9	FADS2	ATP6V1H	S1PR5	MME	MFSD8	MPDU1	TTR	GTF3C1	CST3	PLPP5	SLC4A10	GNPTG	KCNN2	CAPN2	CCDC122	FAM177A1	CREB3L1	SBF1	TEKT4	PRKAR2B	STAU1	TSR1	SLC25A11	DAZAP2	RAB24	TRIB1	BRCC3	ZNF77	FGF2	SMCR8	SLC25A23	RRAS	PRCC	P2RX7	SLC39A6	ABHD17A	CERK	KRT10	MRPL27	MRPS27	ZFHX2	TUBB	PPP2R2A	DNAJB14	GPATCH2	NUP62	LATS2	TRAF6	NOL11	NECTIN3	PLA2G7	CEP126	PDE9A	TMEM80	TM9SF2	NKRF	PEX13	TPPP3	RAB11FIP5	MLXIP	ADCYAP1	TMEM132A	GLRX5	ZMYND19	IGFBP5	SLC37A4	CHST1	CBY1	ZFP36L2	CFAP100	ARMT1	SERPINF1	PTGES	SDHAF1	SYT13	C8ORF88	KCTD8	SMARCA1	GLIPR2	MICAL1	CDC5L	DCPS	FBXL15	SCAF8	SEPHS1	PLPP1	TSPOAP1	ARPC4	URM1	DNAJB4	RFX8	CCDC181	DDX21	WDCP	ZNF804B	ABCB7	NPM3	LETMD1	COL11A2	MYG1	GBP2	EBAG9	WNT10A	CNTNAP2	FMN2	NPHS1	ST6GAL2	TRAF7	ZNF687	ZNF385A	NUDT9	KIAA0319L	SLC16A13	UTP3	PSMA7	WDR18	VCAM1	SLC35F4	EFNA2	UBQLN1	EEF1A2	PAPOLA	PRPF4B	HPCAL1	FBXL6	WAC	ALDH16A1	PIGP	GPR108	BLVRA	DDO	CPTP	KCTD7	CFAP96	TTLL3	ARRDC4	PDCD4	RPS6KA5	PLP1	COL9A2	TAPBPL	RECQL	TRAF2	RPS27L	CAPRIN2	PSMD12	NCL	JDP2	SMAD5	SGK3	GRK2	PRMT1	YAE1	SSR1	POLR2E	NRBP1	KDM4C	HRH1	ELOA	MTMR6	KCNJ6	DLX6	MALT1	EBPL	MYH15	RPL18A	HMBS	TEKT2	ATR	EIF4EBP1	LRRC4B	SUPT20H	SMCO4	HYAL1	BLOC1S1	ATP8A1	ZMAT1	PLPP3	FGF11	CES5A	TMEM216	ARHGEF10	RPS3	LZTR1	METAP2	GLUL	NEFL	PARL	MYO1E	SNCAIP	ARMC5	BBC3	BEX4	APBA2	CHCHD5	HACE1	ACTA1	PPP6R2	RBPJ	BCO2	LIX1L	CTDSP2	PPP4R3A	PI4KB	TWF1	SNX6	WASHC1	FANCF	TEAD1	F8A3	TCEAL9	CDO1	RHOT1	ACOT7	TFRC	SOCS1	SNU13	SLC35E1	TMEM160	TRA2B	TCTN1	KCTD14	MTUS1	ALG9	FAM13B	NFXL1	ZNHIT3	RPP40	CTHRC1	KLHL28	TMEM175	DLX5	HGH1	ATP6AP1	EXD2	MED17	GPR149	LIN54	APIP	FAM114A1	GNAI1	IL1RAPL2	TCP11L1	PKM	TMOD2	INPP5J	LURAP1	CLGN	CA10	NDRG3	IFNGR2	SNF8	MROH7	DHX33	DCAF6	POLE4	AP2S1	SLC39A9	PARP9	WDR55	CSNK2B	DUSP18	RANGAP1	UHRF2	GSTM3	LRMDA	TTBK2	PPP1R15A	JADE1	SLC5A6	LONP1	HK1	SCAF1	DHX34	REV3L	TMPPE	TGFBR2	MTCH2	MAP2K1	NRP1	HECA	IFT46	SNIP1	ACSL4	SLC35D2	AVL9	ARL8A	FBXO30	NAV3	LRRC49	DNAJB7	COMT	SLC17A6	ANKS1A	SORD	MSTO1	DNAJB6	RMI1	C1ORF35	PFDN2	FBXL18	PTK2	NUDT1	NDUFA8	CCDC15	FASTKD1	SLIT2	TRIAP1	MGAT4C	HIBCH	PTPN9	ZIC1	CALR	HADH	ABCC4	NHSL2	FAM118A	PHACTR2	PPP1R9A	ARB2A	SHARPIN	IFITM10	MZT2B	FKBP7	COX14	NR2C1	TBP	CCDC171	TOMM20	ACCS	NRAS	SOX12	NAE1	RAB2B	PREPL	PLEKHO2	DPH5	RIOX1	SCPEP1	FREM1	ABR	TK2	POLR2L	UGGT2	SNRPG	MLYCD	SYNJ2BP	EVI5	TM9SF3	GGCX	ZNHIT6	NUP155	NCAPH2	QTRT2	CBR4	GTF2H2	RAB9A	SFXN4	ZNF445	KDM5C	ADCY1	KRTCAP3	POLA1	FNDC5	RAPH1	ADO	GADD45G	BOLA3	GRIPAP1	TP53I11	MED25	COPS4	DR1	ABHD8	OLFM3	ARHGEF17	RALYL	SMPDL3A	TBC1D2	HDAC11	CD274	CPD	TIMM8A	WDR37	WSB1	PCYT1A	FAM131B	UBL3	ZSCAN21	CYP26B1	RALGAPB	LRRN3	ZDHHC13	REPS2	PDK1	GYG1	CHAC2	POLL	GPS2	SKIL	AMPH	FAM161B	CR1	CAPN15	DPYSL4	ANKRD45	FMO5	ANK3	ARL5B	SP1	CRAT	PIGM	CBLN2	RND2	TMEM43	GAS6	SMIM7	NAPRT	PPP6R3	TCEA2	TBRG4	GALNT10	MRPL22	RRM1	GYS1	ZNF664	TAF9	FHIT	SH3YL1	CPSF2	NME5	JAGN1	AGAP1	HIPK1	RNF149	RNGTT	HBP1	EXTL3	NUBP1	DCTN1	CXCL10	TEX2	PUS1	JMJD8	ZNF248	MTHFSD	NFIA	SLC30A6	ZDHHC17	SMIM1	NIPA1	COL5A3	CCDC107	VSIR	NDUFA10	NAMPT	JADE3	SLC7A1	RGL2	PPIF	VRK3	SCCPDH	NSG1	TAF3	ZW10	LRRC58	GATAD2B	ITGA8	FSCN1	AARSD1	SRL	ZNF644	LCOR	PLK2	SOX9	NUP93	PCED1B	CETN3	WDR59	PLA2G4A	ARHGEF19	PKMYT1	BCAS3	UBALD1	SLITRK5	FZD8	MAGI3	VPS4A	DCN	TIMM23B	OIP5	ARNT2	REEP5	HUS1	BIRC2	PDZD8	C1ORF198	PHC1	NXPE3	CCDC159	CCDC124	PEX5L	COA3	EPHA10	LSS	RBFOX3	RPN1	FZD7	TTC27	CYP51A1	AFG3L2	PEX5	ALDH2	HNRNPD	POLH	MYO5A	MCHR1	CYTH3	SCN1A	NELL1	PARVB	MIS18A	PPP1R8	ZDHHC20	TTYH2	SORT1	CCNY	PAK3	CCDC126	FOXD1	PSMC1	PUS10	WDR17	CDC40	TLNRD1	LPIN2	ZNF706	PPP1R14C	ZNF518A	EEF1AKMT2	PPP2R1B	PRKCG	ALG14	XKR8	MKX	CRIP3	MKRN3	SLC6A9	MEF2A	LMAN2	GTF2IRD1	PIGX	AGK	WASL	ARL2	CCDC138	GPR156	HM13	MSH2	NMNAT2	ARFGEF1	ZBTB8OS	DGKI	SLC39A12	RTL6	ZNF45	RABEP2	TEF	FBXL19	EEA1	TRAPPC5	WDR45	GTF2I	LIMK1	NOVA1	PROSER3	SIK1	SIX3	DCAF12	SIAH2	MTMR12	PTP4A2	TERT	RAB12	MTAP	EGLN2	NDUFA11	ST6GAL1	IRGQ	EIF2A	CNPPD1	GTF2F2	SLC22A5	NCKAP1	ZNF143	GIGYF1	MTERF2	CDC42	MTRF1L	CAMK2G	C1QC	EDA	TADA2A	ENTPD6	NARF	TBC1D22A	BAP1	PDE8B	OTUD7A	IDUA	CREG2	DIS3	MVB12A	PLSCR4	AP3S1	SNRNP48	SLC30A4	ATAD2B	SCAMP1	WARS2	FIS1	STK38	PRKCI	SVIP	ATF1	PRODH	CDS2	GLIS3	USP6	IGFBP7	GALE	C1QL1	B2M	EMSY	SETDB2	IFI35	VANGL1	RPS8	STX4	UBTF	PLCL2	VPS37A	FAN1	ZFP1	NUP85	IRF8	TMEM220	UNC80	WRNIP1	IPMK	ACTR8	AMBRA1	CCND3	TSN	DESI2	CIDEA	TNRC6C	HORMAD2	MAP2K2	DEXI	SFRP1	PDK3	OLIG1	PCMT1	ITGA2	CRY2	TBCK	GSE1	TAPT1	TSPAN31	UNC5A	TMEM100	CASP8AP2	MED13	PPP1R2	PDYN	CACNA2D4	IQCG	CPNE5	ARPIN	RPS17	MAN1A2	ADGRB1	GALNT7	SYTL2	BNIP1	SCOC	RNASEH1	SSC5D	TRIM66	ST3GAL6	KLC4	TUBA1C	NOL6	SPIRE1	MCFD2	TMEM89	UFM1	IQGAP3	DLG4	EFL1	SP2	ATP6V1G1	SLC12A2	HDDC2	CORO1A	IMPG2	BABAM2	RALGPS1	TMEM147	FAM193B	SRBD1	SMOX	CDK5RAP2	DDX51	C5ORF52	SENP3	DNM3	UBXN8	CLDN12	MYH9	KDM6B	EFHD2	RIC8B	CNPY2	HCN1	CD248	ADAMTS17	ORAI3	GJC3	GPRIN3	KANSL3	DMPK	BEGAIN	CACUL1	TBC1D10B	STAG2	PDE11A	TSHZ2	NUP50	ORC5	LSM6	BMPER	SLC25A27	ZDHHC12	PEX6	SLC1A6	NCOA6	TSR2	PPP1R42	PTGES2	GPR37	SGSM3	CRTAC1	NRP2	KDM7A	RANBP2	COX4I1	YWHAZ	NAA10	ORC3	FAM193A	CCDC61	REPS1	RAB13	PITPNM1	U2AF1	TBL1XR1	MTERF4	LSM4	DHX36	GRIA3	ACADS	ADPRH	SEMA7A	BTG1	SPATA24	GRIK3	CTXN1	GUCY2D	P3H4	CERS6	PRR36	MRFAP1L2	IPO4	SLC35F3	RFC3	NANOS1	ABCC8	ACD	GGH	USP19	SLX4IP	ORMDL2	DHCR24	NCKAP5L	DEK	RGS9	OPRD1	CORO2B	LATS1	ACADVL	TMEM9	ALPK1	PRKAB1	N4BP2	GIT1	ZNF711	PDK4	CDC27	KSR2	GART	XIAP	CYB5R3	RAPGEF4	TNFAIP8	LAMC1	HIP1	NAIF1	KCTD6	TAOK2	YTHDC2	CDAN1	DCAKD	CFLAR	MRPL45	JUN	GRID2IP	SSRP1	DDX25	C15ORF40	PPP1R10	MOB4	MDH2	TXLNA	KDM5D	HMGCL	TAB3	CDH24	PPP2R1A	TRAF3IP1	RPF2	TPR	LRCH3	EFHC2	RFLNB	SDR42E1	AGBL3	KIAA0513	PNO1	PLOD2	GPR155	TDRKH	PIK3C2B	RNASEL	GDA	KLF16	HPS5	EBP	WDR74	ALKBH6	RIC3	PHB1	ZBTB7A	WASF3	ZDHHC15	RSAD1	RALGDS	CLK2	FBXW2	ZNF709	SREK1IP1	PLCXD3	RNPEP	EPHB1	LARS1	ATP11A	PARD6A	UBE2V2	LACTB2	MFSD14B	NENF	USP14	RBM41	MITF	FDPS	CAPN7	ANKRD13B	SETD3	ITPKC	WDR70	DGCR6L	ARL2BP	RNF32	PCGF2	SDHAF3	GRM2	PANX2	MLH3	ZDHHC9	GOLT1B	TMEM218	PIGF	YPEL4	IDH3A	CRYAB	ECI1	CERS4	TEX22	CUL5	KDM3A	FKRP	SDC3	CHMP1A	LIPT1	METTL21A	PIANP	LETM2	PPDPF	LRFN5	RNF26	TRAPPC6A	METTL25	ATG16L1	C5ORF15	PPRC1	TTC36	LPCAT4	ATP6V0E2	CACNA1G	ARF1	PSME1	BMP2K	THUMPD3	EPC1	DNAJC11	UXS1	AXDND1	TLN2	SF3B5	ARL1	WDR75	DRP2	IL17RD	EIF1AX	TCF3	GATAD1	ZNF672	BMPR1B	DHDH	PPAN	FBL	POU2F2	SLC35D1	MPST	AK3	TYW3	ZFPM2	P2RY14	DNAJC25	ARID5A	PLSCR1	LMTK3	SHTN1	CCDC112	PHF2	ISYNA1	IMPA2	KDM1B	DAGLA	NTM	FGFR1OP2	TMEM208	ARID4A	MORN1	HS3ST1	CLDND1	SAMD8	SPG7	MDGA1	ATCAY	LIN28B	FAM76A	RHOBTB2	MPC2	CNTRL	LRP6	CLPB	MYOM3	WDR81	TOR2A	PLS3	UNC5D	TRIP6	ZDHHC24	IQCK	HTR2C	DGAT1	SP9	FBXO16	AKAP8L	LYSMD3	MSRB1	CEPT1	FKBPL	YIPF4	ELMO3	NFU1	PITPNM3	C7ORF25	CRMP1	GCAT	C4ORF3	NCAPD2	CCDC120	MSH3	EIF3L	CA4	SIDT1	SLC43A2	PSME3	LRRC38	SRF	KAT14	BTBD1	P2RY1	FBXO34	GAS8	ENHO	CHIC1	CCNC	CPLX2	POP1	RPL6	CARS2	VKORC1L1	ODF2	AKR1A1	ZNF770	SPRN	GBP5	ZNF551	TMEM198	PPP3CC	POLR1A	HAUS1	EIF2S1	PTER	KBTBD8	LLGL1	TFDP1	ROM1	ZNF395	GPR182	OXR1	GSTT2	CMBL	TOMM70	FOSB	HNRNPDL	SNTG1	PLEKHD1	FJX1	ANKS1B	CELF1	CEP295	CSRNP2	SPARC	GTF2A1	INSIG1	DHODH	C8ORF33	TMEM165	MADD	FOLH1	CCDC82	MLXIPL	AGPAT5	CHMP2B	CNDP2	TAF13	RAB27B	KMT5B	NR2C2	DYRK2	WSCD1	DYNC1I1	OSBPL8	CHRM1	HSBP1	HNRNPA2B1	RHOU	HMGA1	STX17	PHF10	UQCRB	UNC13C	CRIPT	MROH1	PIAS4	FMOD	BLCAP	FBXO10	ADNP	SPDYA	BEND5	AK5	FADD	QDPR	BTBD2	TIMMDC1	KLHDC9	FBXW5	TRMT2B	PIM2	UPF1	PDCD2	HS3ST4	SKIDA1	REX1BD	PALMD	KCNK4	ZDHHC23	EDC3	GBF1	PPFIA3	RNASEH2A	CTPS2	RNF4	UBAC2	KIFC1	SAXO2	C17ORF49	CCDC47	NAV1	ABL1	RNF122	MUL1	BLM	MACROD2	PLA2G6	NOTCH2	CBLN4	PEX7	EPN1	RNF8	VPS51	MAP4K3	LSM14A	ADSL	EIF6	CENPK	TPPP	KATNBL1	PECR	VPS50	SHISA2	SAYSD1	POLG2	SLC25A28	TSPAN4	BSG	LGR4	IDNK	CEP63	DNAH2	PDSS2	ZNF639	XKRX	NEFH	BSCL2	SHANK1	MCCC1	PRDX1	CAPN11	EPS8L2	NOL9	BASP1	CSK	ZNF582	GLYR1	GGPS1	PRKCZ	MTR	NSMCE1	HDLBP	CDKN1A	CASP2	PCDH19	ABHD16A	HNRNPC	SNX21	PSMD7	MAN2B2	TCOF1	METRN	MRPS34	MIA3	RPL22	SYT3	ARHGEF10L	UPF3A	PRMT5	RNF141	SAMM50	PIGQ	FBXO11	SLC7A3	MED31	UBIAD1	TMTC2	STEAP3	KCNH5	TOX2	ASH2L	LRRFIP1	LRFN3	CD47	HINT3	ASCC1	SLC15A4	KLHDC8B	GPATCH1	MED28	POLQ	COG8	HP1BP3	MYH10	PCNT	PLEKHF2	CDR2L	RFTN2	RPS13	DNAJC17	MOXD1	COX7A2	ATG4C	SLC35G2	ZNF334	FLYWCH2	WBP2	SMOC1	YWHAG	CMPK1	IGHM	EPHA4	LARP4	SYNRG	SLC35B2	AMZ2	TPM2	PKP4	PDAP1	ACSF2	ATP13A4	ZBTB45	DUS2	MAGED1	ING1	ASPSCR1	PNPT1	CREBBP	SKI	CRYZL1	FOXRED2	FOXO1	MBP	AGPS	MRPL4	CERS2	STRN4	SLX4	BCS1L	EEFSEC	MAP1LC3A	SLC15A3	GPR63	P4HA2	PSKH1	TLE1	GPR45	SCYL1	ELMOD3	GGT7	SF3B1	TBCE	CYB5R1	UBN1	ZWILCH	TNK2	MRPL17	HINT1	COL19A1	PSMD10	PPIH	BUD23	SMC3	VWC2L	BLOC1S6	GTF2B	SH3GLB2	GLRA2	NAALAD2	PLAT	DNASE1L1	ZNF25	COBLL1	DRD1	CPEB1	MSX1	CLN3	COQ4	CA5B	TFAM	DGKE	FEZ2	SLC16A6	ZKSCAN7	WDR83OS	PCSK2	NAF1	TMEM167A	FAM76B	TRAM1L1	ADCK5	STK32A	ITGB4	ZCCHC14	PDHA1	PHYKPL	SLC35G1	CMIP	SRGAP3	ABAT	ATP6V1B2	ZGPAT	CNOT6	KCNF1	BVES	TANK	VPS45	CACNA2D1	UNC5B	MTCL2	TAX1BP1	POC1A	ANO1	TRIM23	NKTR	ASF1A	CHST2	MLEC	TIGD2	PLCL1	SCAMP4	UGT1A6	FOXC2	EMP3	FBXO5	STXBP5L	VWA1	CITED2	PPP1R3D	DOK3	SLC25A42	RIPOR1	DOCK10	LINGO2	HID1	MEGF8	COQ9	TXNRD1	TMEM86B	PTPN13	GRAMD1A	GABRG1	CRYZ	TIMP3	CLASRP	CMC4	CABLES1	STK4	TMEM39A	ITGA10	INAFM2	ISG20L2	DPP7	INPP5F	CYC1	KCTD21	TMCO3	SDAD1	NDUFAF3	ACTR10	RAD9B	HMGCLL1	ADGRA3	VRK2	TMEM109	TMEM260	AP3S2	ABCA8	TCP11L2	NYAP2	BMPR2	FZD9	UBXN2A	PRRC1	CASP6	DDR2	PIGL	IMMT	RNF170	TTC21B	CAMSAP1	RTN4RL1	RALA	CCDC92	KLC1	H4C2	FLOT1	ITGA1	ETFB	PSMD1	TCF4	ATP6V0A2	FANCM	ABCA6	FAT1	CHL1	PGBD1	SNAPIN	TRANK1	TOM1L2	PSMC4	CLN8	BAK1	SLC8B1	LMF2	TTLL4	DXO	DPH7	TERF2IP	HSPA5	PANK1	CPNE2	OST4	NRBF2	FKTN	SMPD4	SEC31A	TBC1D30	DNAJB11	CIAO1	RTN3	HTATIP2	TM6SF1	PROX2	SRA1	KLHL24	ARNT	KCNK3	ZC3HC1	ALKBH4	MRPL50	ZNF121	PCOLCE2	HUWE1	MTHFR	MLLT1	EIF2AK1	MOCS2	LAMP5	ZCCHC4	PATL1	PLEKHM2	NALCN	PRRC2C	MED13L	IMPACT	SUPT3H	DYNLL2	QSOX1	SPICE1	ZNF438	ENGASE	SYVN1	CCDC43	LSP1	CLEC2D	RAB15	GAB3	NAT10	DNAL1	UTP18	TMEM30A	IL6ST	WDR62	TENM4	CDH20	TPBGL	CCDC6	GID4	ZDHHC1	GTF2F1	CLIP2	TMED10	ZC3H4	ZFYVE27	ADAM23	CRCP	NQO1	BOD1	DHX16	VAMP3	RBM18	PTPN21	TRIM34	DLGAP2	COMMD1	MRO	PCDHB4	GPD1	ANXA9	NFKBIZ	KCNA6	SESN1	HIVEP2	TNRC6A	WNT7B	TMED5	NDUFS7	SUN2	CRYBB3	FKBP15	SERINC3	TMEM150C	ZC2HC1A	CTNNBL1	PEA15	OSBPL2	CCDC137	ERCC3	SLC35B4	DMAC1	CDKL3	RUFY1	RAD21	AZI2	EDIL3	EPG5	CNST	RAD52	SLC25A1	DMXL1	BLOC1S3	PRKCA	MIOS	ANKRD10	DMWD	SH2D3C	RBM5	DGKH	GNG7	TRIM7	FAM184B	SHISA5	HJURP	RAB29	ALPL	C11ORF98	CNOT2	PROM1	KIF20B	ZFYVE9	MCMBP	CIC	SETSIP	TGFBI	AKR7L	EPHA3	ZDHHC3	IL16	EIF2B5	UPP2	ANKRD55	LIMS1	SULT4A1	MDM4	SIPA1L3	ZNF280C	FBXO31	GSKIP	ABCB4	SLC36A1	TEAD2	HTATSF1	PEX14	CCDC93	CMPK2	ZKSCAN8	SMYD5	FIG4	MAMDC4	CCDC17	ELP3	LMNB1	EFHC1	CNPY4	RPGRIP1	LRRTM3	CUL3	SEZ6L2	HSPA12A	P2RY12	INO80B	RPS7	PNCK	ARL3	EGFL7	IRF2BPL	VAMP4	TMEM94	PI4KA	STT3B	NCAPD3	S100A6	AAAS	NAP1L5	GADD45GIP1	SCMH1	TP53BP1	CDKN2AIPNL	MCEE	RGS14	TSPYL5	JPH2	ARHGAP21	TXNDC15	HMGN5	PBXIP1	SLC1A2	STXBP5	RELT	UBE2Z	TANGO2	KATNA1	DPY19L4	EDEM1	SLC8A2	RESP18	BRINP1	ASB6	CELSR2	FANCG	PA2G4	SCEL	PSMB10	SAMD14	DGCR8	FBXO21	NCDN	GRWD1	WDR91	LRPAP1	SVOP	CEP76	STX6	CROCC	FBXW7	HS6ST1	SORL1	TSKU	POP4	TMEM191C	METTL6	TRIM45	SNX24	ZC3H7B	CSTF2	CNP	ZFHX4	TMEM53	PI4K2B	BLOC1S4	ZC3H3	HCN3	MRPS36	PPIP5K2	RER1	LMCD1	PTGR2	CHRDL1	MEGF10	TM2D1	CREBRF	ELAVL3	PLEKHA4	PRMT7	SYNJ1	HLA-DMA	OTUD1	ADAMTS3	YAP1	CBFA2T2	SPPL2A	SMARCE1	YPEL5	DTWD1	ATP2A2	PPEF2	SLC2A8	MTSS1	TXLNG	HEY1	ECHDC2	DKK3	MAPK14	MAD2L1	ENTPD2	STAU2	ATG14	ARL4C	ALS2	CTSF	GTF2IRD2B	NUP153	TMEM119	FGF12	GPC2	CHST15	MUS81	CHTF8	VPS16	MIPEP	RPE	TMEM170B	ATXN7L1	POLG	GAL3ST1	PCDHB14	ZHX2	LAMB2	SDHAF2	HPCAL4	PNMA2	FCHO2	RASL10B	SNX15	SH3BGRL2	ATP8A2	KIF22	NKAIN2	PM20D1	ERCC2	ZDHHC7	PGGT1B	ELOVL7	KCTD9	LXN	RAD23A	TDRD7	TGFB1I1	GRB2	TMEM121	SLMAP	ARHGEF7	PLEKHA8	KLF13	SOWAHC	BBS12	NAGK	PEX3	WASHC2A	C10ORF88	RPL13	TBC1D9B	GABBR1	EFTUD2	SRRT	KLHDC4	TSPYL1	UBN2	TSPYL2	CARM1	GID8	NPTN	WRAP53	ELP4	BICC1	PIGB	AKNA	IGF2BP3	ASPM	ST7	POLE	VPS52	NDUFAF5	STARD7	MATK	PXYLP1	JMJD1C	COQ2	MBD4	RAD9A	BICRAL	MED12	IFFO1	PMP22	ZYG11B	ACY1	ATF6B	SPAG4	IKBIP	ANKEF1	G6PC3	ABCA3	HFE	NPLOC4	L3HYPDH	BYSL	CACTIN	NLGN2	LUZP1	NAB1	NUDCD1	ZC3H11A	ASCC2	ZNF407	ZMIZ2	HCCS	LY6E	ENPP6	RPUSD2	GORASP2	GABRD	SLC29A3	IDH1	PELO	PTCD1	CTDSP1	GGNBP2	AKT1S1	HPS4	PARD3	SLC35C2	AGT	VSNL1	NOP2	POLR3H	PPP1R1A	DUSP16	CAPN5	PAIP1	RAP2C	PAK1	CDK16	IKZF2	DCTPP1	GGA3	RAF1	EZH1	ROGDI	NOS1	TSPAN3	CLP1	LNPEP	CCDC77	RAB5C	OTUD3	PRAG1	COMMD3	FGF14	CD320	TTC33	UBFD1	SDR39U1	NFKBIL1	MAOA	FSTL5	BCAS1	CLOCK	IFT88	ATG9A	HS6ST2	ANGPTL4	EXOSC1	AP1G1	BORCS6	PRKCQ	CENPT	ARV1	RFK	OSBP	REST	RLBP1	CHD4	TMEM131	MAPK1IP1L	DBN1	PWWP2A	CGREF1	SIPA1L2	PGM1	TRAF3	LONRF3	SLC25A30	NEK9	THADA	B3GALNT2	TNKS	VSTM5	OCIAD1	SWSAP1	ARL10	PCBP3	XRCC4	GMFB	DHRS3	TRIP11	L3MBTL1	NECAP1	KPNA4	CDK5R2	PPARG	PTOV1	MRGPRE	ARPC5	RAP1GDS1	SNRNP25	AIDA	PSMA6	NOVA2	NDUFA12	ACP7	FAM83A	ANGPTL3	NYX	ZNF627	CTXN3	NT5C1B	PLIN1	TAS2R3	TCEA3	TSPAN8	CDKN2B	ENPP3	AUNIP	DENND2C	NXF2	PIK3AP1	PRDM6	RASGRP4	MILR1	BTK	STC2	KRT9	SULT6B1	MYO15B	GSX1	DIO3	TUNAR	HGFAC	CWH43	CCNO	ATF3	SCN9A	TOMT	MRGPRX1	IL12A	IKZF1	NKPD1	DACH2	KCNH8	TM4SF1	SDCBP2	SAMD3	ANKLE1	NPSR1	RAB38	SLC26A4	STAC	TMEM45A	ISL1	GCK	NOSTRIN	GPR18	OPN1SW	PPM1J	ARTN	F12	GTSE1	TRPM5	CCR1	MS4A4A	CCDC152	IL17F	DNAH8	CD200R1	HCAR2	C1ORF105	GJC1	RETNLB	SLC4A9	RNF225	IDI2	DPEP2	APOH	MAFA	CFAP52	TSPO2	PLA2G2C	PROM2	TBC1D10C	RNF212B	CRIPTO3	C11ORF52	HEPACAM2	ARHGAP40	ADAMTS15	BAIAP2L1	CHRM5	EMP1	MANSC4	MCUB	PAQR5	TNFSF10	VSX1	DAZL	ITGB3	VSX2	PRRT4	CLRN1	LSMEM2	NCAPG	CA3	TSKS	ERICH5	NANOS3	AGTR1	LARGE2	XDH	TMEM150B	PTPRB	TRIM43B	ALDH1A3	UBE2U	INSRR	PLCB2	PCLAF	TAS2R41	DEFB105A	DEFB129	LTA	HSPB9	WFDC9	C5AR1	UCMA	TFAP2D	MDH1B	SCGN	ABCA4	RBMXL1	C19ORF85	CCDC196	CPSF4L	HUS1B	TTC29	GPR139	JCHAIN	AADAT	PDE6G	EDA2R	BRIP1	IL17B	KRT28	PITX3	DMRT2	CA9	PRKAG3	CACNA1S	CD79A	CDK1	TRIM72	SHMT1	CHRNA1	HP	LAD1	ANGPT4	KCNK7	CCRL2	DCSTAMP	PAPPA	ACTRT3	TSPAN1	CMKLR1	TMEM154	ADGB	BATF3	HOXC4	B3GNT6	AQP6	CPB2	GSG1	NANOS2	CYP3A43	PTX4	FAM131C	NSL1	HMMR	L3MBTL4	PARPBP	RGS18	C19ORF33	B3GNT7	TULP2	C8ORF58	GALNT15	EMILIN2	TAL1	RIBC1	DNAH10	FOSL1	IGKV4-1	LRRN4	PIK3C2G	PLN	ASB12	CRABP1	MARVELD3	PCP2	RNF133	KRT7	MYO18B	LRRC46	SCUBE2	SLCO1A2	TMPRSS11D	MALRD1	CBLN3	NPAS1	COL17A1	CSF3R	NXNL2	MYOCD	TNFRSF11A	RLN2	MST1	FOXF2	BLK	CD79B	CYP4F3	FCRLA	GIMAP8	MFNG	MS4A1	RAC2	STAP1	TBX2	CALCB	CDSN	HCLS1	CD22	SLC6A19	HNF1B	C5AR2	DCAF12L2	IQCH	SP8	ADGRE1	PRSS8	SPATA31D3	FAM167B	LPAR5	AMH	CCDC146	IRS4	SLC34A1	LYVE1	SEC14L5	LTB	TACR3	CPT1B	EGFLAM	SLC5A2	MCIDAS	BATF2	PIP5KL1	CCR9	CHIA	TMEM156	MYLK3	PRSS53	C1S	FBLN7	FOXE3	GYPC	HIC1	MMP2	RIPOR3	CPZ	HSPB2	MRC1	PI16	STAB1	TRIM6	VGLL3	CRYBA1	VPREB1	LCT	DSC2	GATA6	UGT1A1	IDO2	CCDC169	MATN3	ANKRD31	TCTE1	TNNI3K	DNAH9	PNLIP	GLTPD2	CHRNB4	S100A14	NUP210L	AK7	PLEK2	HS3ST6	ERFE	ZAP70	SPATC1	B4GALNT3	CARD14	CDC42EP5	COL6A6	FBXW12	MDFI	MYH1	TMEM30B	WNT5B	ANKRD23	CHRNE	SLC6A16	SIGIRR	SRPX	NXNL1	ADGRL4	DAO	USP50	PTPN7	NDUFA4L2	CLDN15	NPS	SIM2	GLRA1	AK8	GNG8	CD28	GHRL	IDO1	RNF183	CCDC158	TRIB3	MYO1A	FOXB1	CFTR	CRLF1	KDR	NOBOX	CIMAP1B	RAPSN	ADAM2	AQP1	TDRD12	ZNF541	COL28A1	PNMA1	SLC44A4	ATP8B4	CD6	CD8B	GIMAP4	GIMAP5	HCST	IL2	LCP2	LY9	PIK3R5	RUNX3	STAT4	THEMIS	TRAV9-2	RETN	GPER1	OCA2	SERPINE1	TLR5	ASCL5	CD180	CD101	NKX2-8	PLEKHG4	ABHD12B	OVOL3	ITGB7	ITK	SPAAR	LHX5	SLC52A3	NKG7	CATSPERZ	DDI1	HLA-DMB	TCF15	TXK	KNTC1	SLC10A1	ADRA2B	EPN3	SHOX2	SLC39A4	RD3	PRAP1	HSD11B2	APOBEC4	SLC10A6	SPATA31G1	BMP2	C1QTNF2	IL13RA2	SCARA5	ATP1A4	RSPO4	C3ORF62	FNDC11	ZBTB42	C2CD6	FOXQ1	TGM1	HLA-DOA	LHX3	ANGPTL7	CTSW	VILL	NPFFR1	DSCC1	GUCY2F	ELL3	ABRA	JHY	KCNMB1	GATA2	PDILT	LYPD2	AURKB	BUB1B	DEPDC1	E2F8	ERCC6L	EXO1	FIGNL1	KIF11	PIMREG	POLE2	SLC2A5	TICRR	TTK	BUB1	CKAP2L	KIF23	KNSTRN	MELK	UBE2C	MMP21	FAM89B	LRRC36	CD300LG	MEF2B	E2F7	TMEM71	CCDC87	SH2D6	BANK1	IGFLR1	SUSD3	FIBCD1	TJP3	TBX21	SFRP2	ASB2	MECOM	AIM2	NFAM1	RASAL3	IL7	SMIM5	LY6S	SLC25A31	CD7	ZAR1	PTGER2	VWCE	KREMEN2	AMIGO3	LANCL3	TREX1	EXOC3L1	SH2D4A	PTPRQ	LY6G5B	HCRT	KIR2DL4	ISCA1	ALOX12B	SLC19A3	FGD5	MOV10L1	MYMK	IRX5	FAAP24	POLDIP2	HERC2	FAM174B	TMEM62	CCDC74B	RAB6A	RABEP1	CHRFAM7A	STK38L	APOC1	PFDN1	CDYL	TSSC4	PRPF4	EPOP	CLMP	CNIH4	CLNS1A	DCAF5	CALN1	RSRP1	GOLGA1	CXORF38	OAZ1	ZNF883	PRDM2	CYBRD1	KCTD4	TOX3	TTLL1	MRPS18C	SPECC1	RCN1	ZNF703	RAMP3	POFUT2	BCLAF3	PSMC2	NMD3	FAM91A1	FBXO36	NXPH3	LRP1B	MAPK8IP1	BACH1	STXBP1	NUMB	MMACHC	DDX3Y	XPOT	STARD10	ALDH4A1	ENSA	COCH	HDDC3	THAP7	NOB1	S100A11	PLEKHB2	ZNF558	CAB39L	MCM6	RELA	MFRP	SNTB2	BAMBI	CACFD1	C3ORF20	SFXN3	EHMT2	NKAIN4	RAD51D	PSMB1	ZNF239	TRMT2A	TFCP2L1	WAPL	SZRD1	MINDY3	BCL9L	XKR4	SLC9A5	ZNF260	PXK	CDC37	ACAA2	ADD3	RELB	RPL3	TSPAN15	PRRT3	SCARB1	PDCD11	ATPAF2	NCBP1	RACK1	MYDGF	SRP54	SLC6A13	SMCHD1	NIT2	GSR	SLC7A6	IGFBP2	PAQR6	NUBPL	IGDCC3	N4BP1	SUPT4H1	VPS41	PTP4A1	PHYH	ZNF667	ZNF830	TEX30	RINT1	CCNJL	NCEH1	GMPR	MIEF2	RPS6KL1	GDAP1L1	TRAPPC2L	CNEP1R1	SOD2	VPS8	CDC42EP4	SHISA6	NKAIN1	SNX11	UNC5C	DNAJC27	ECH1	GOLPH3L	SNX4	PHF21A	VAMP1	FAM167A	FRG2C	PSAT1	COMMD4	DNAJB12	CTNS	IQSEC1	ARID3A	APOBEC1	ZFAND6	ZBTB17	PXMP2	RPS20	DLK2	PRPF18	NUP98	MPPED1	ZNF516	RELL2	PDE7B	TRHDE	RXRB	CTCF	SPATA7	JADE2	THSD7B	NUMBL	RPL26	GON4L	BACH2	NUDT22	C4ORF33	ZNF579	PTPRJ	OLFML2B	KCNH3	MYBL2	NDST4	GALT	RGS3	CCDC90B	RRAGC	PRR14L	PDLIM5	FOXRED1	LYN	EIF3J	ZBTB46	SNX17	SLC27A4	DACT1	POMGNT2	LRRN1	BCKDHA	GOLGA4	FUT8	PPP1R21	CNN3	ARFRP1	PTBP1	AMT	RAB7B	RPS5	ADCY8	RNF31	B9D2	USP51	SEC61A2	DUS1L	TAF6L	SLC25A16	EMD	SRPK1	ZNF629	NVL	FUBP3	ETV4	GRHPR	TANC1	RDH10	ETHE1	TRAK1	TMED4	BBS4	PIGC	NDUFV2	IFIT2	TMEM205	TMA7	LRRC73	MEIS1	C1GALT1C1	SERP2	G6PD	ZNF574	DENND6B	TMCC1	SPRTN	CSRNP3	ZC3H13	PGAP3	ACOT9	S1PR2	ATL1	DENND1A	PIN4	EXOC2	HEBP1	KLF9	ZFP37	APEX1	CACNG7	NFIB	GPN3	EML5	TMEM214	LEPROT	SCLT1	EPHA6	APOD	IRF3	TUBGCP4	ITPRIPL2	ARHGDIA	TNFAIP8L3	COPZ1	KLHL25	MYSM1	SYCP2	ZFYVE26	COMMD5	SMURF1	NET1	SYNM	ZNF532	TMCO4	HECTD1	PCDHGA6	LRRC8C	TAF10	GPAT3	ATG4B	ZC3H7A	UFC1	POGK	ZNF318	ILKAP	RBCK1	STRADB	ERCC6	PSMA1	FBLN1	TUBE1	RABEPK	TMX1	RNF168	PAK1IP1	SOCS3	HDAC2	EIF3B	SH3RF3	HMGCS2	CWC25	UBE3B	NOS1AP	PCSK1	TSHR	SOCS2	GRIK5	RHCG	KCNMA1	ADAMTS20	U2SURP	BPGM	FAM43B	INO80C	NDUFB7	AVP	RPGR	SMIM8	NGDN	ARL5C	BTBD17	PPP1R15B	HHIPL1	WDR46	TUBA4A	EIF5	CSTB	MICU1	RBM38	ELAC1	ASS1	APOO	TLK1	SMAD6	ANLN	GSPT2	SNRK	FAM81A	ARHGEF25	CEP78	FAM156B	STX3	JAG2	COL27A1	EBF1	XPO7	NAP1L4	COQ8B	NFYC	PPTC7	RETREG1	ZNF266	CDIPT	PDLIM7	MVK	ADPGK	SRI	POT1	USF3	ERCC4	PCBD2	TXNIP	PARP6	PNKD	RANBP1	RABL3	FBXO25	CSNK1G3	SGPL1	ZNF329	SLC30A3	GPANK1	AIP	COX4I2	PUM3	TBC1D15	JKAMP	NUP54	CYBA	ANKH	NAT9	ZBED4	CCDC8	MAN1C1	CHMP5	FAM135B	AKIRIN1	CRH	SNRPA	KIAA0930	SLC4A8	ACAD11	CUL1	VPS53	SENP1	SLC39A11	EML1	ARHGAP35	INTS3	ZBTB48	EXOSC4	PIGA	STK3	NT5C2	IGBP1	EXT2	MARK1	SMDT1	CDC42BPG	NR3C2	ATP23	YLPM1	GLMN	ADRB2	MYLK	ERMP1	ZNF804A	TPBG	PTRH2	AAMDC	ITGA5	AGL	MRPL2	DHX29	GMPS	KIAA0753	COG3	VSIG10	SEC14L2	ZNF12	PTRH1	LRCH4	MTHFD1	SLC11A2	LRRC7	IREB2	DLGAP3	HAUS2	GSTCD	ABHD6	MOK	HERC4	TRIT1	TAF7	PICALM	USP30	PGS1	ZRANB2	RBM42	CCNE1	IGFBPL1	CFDP1	NMT1	NCALD	CDON	DZIP1L	PBX3	MAP3K14	VPS33A	CLEC11A	IFT43	BCL10	DUSP22	TUBG2	SLC35F1	HSP90B1	PLEKHN1	RNF145	TBC1D4	TRAP1	DESI1	RBM20	PSMD11	ITPKA	RLF	GFOD2	C5ORF34	APLF	CSGALNACT1	CNOT4	MCRIP2	PCDHGB2	ATG3	PARP4	C7ORF50	MPV17L	NCOA2	AQP9	TMEM268	PER1	RAB36	MAGOH	LRRC51	EIF2AK4	ZNF444	ZNF689	MAP3K7	RGS8	PHTF1	UBXN4	CASP9	SMNDC1	OTUD5	PRKDC	EPB41L5	MAP2K3	RAB42	CTU1	ANKRD13A	TOPBP1	ACYP2	UBALD2	RAD17	HMG20B	TCIM	CALR3	STAT2	TMEM203	NCKAP5	VTI1B	ZNF286A	ALKBH7	SFMBT2	PPOX	WDR1	TLN1	GMPPB	NDUFA5	ANKRD6	TRMT6	JPH3	VPS37C	SNAPC2	TMEM238	ADHFE1	CNIH1	SNAP23	SKA2	TMEM98	MGAT1	PSMG3	PGM2L1	TMEM248	ANK1	PRIMPOL	POLR1C	ILVBL	TPM1	QPCT	FGD1	RABAC1	RARA	QRSL1	KCNG1	RIC8A	NDST3	PSRC1	ARHGAP44	BBOF1	EWSR1	TNS2	DOK7	RPAP1	NLRX1	PHF20	ANAPC7	SNAP47	NBDY	SSTR4	MLH1	NAA20	QRICH1	FAIM	FAAP100	BROX	TRBC1	PMPCA	MED14	RPAIN	FAM204A	PAXX	HPCA	RFNG	KCTD12	TTC12	LYNX1	SMYD1	MPP2	CCDC30	SHPRH	NME3	PUM1	USP4	STRA6	ZSCAN2	PHGDH	MTMR14	SCFD1	FAM219B	RAB11FIP4	CLIP1	RAB7A	RPS15A	NAA60	KMT5A	C1ORF216	TMEM263	CYB5D2	ZBTB43	ANAPC2	NIT1	IPP	DOCK6	MPP1	TRIM25	ATP6V1C1	CTSA	HYAL2	NUDT4	COMTD1	TFB2M	SOCS6	P4HA1	MFSD9	CEP104	RNFT2	ARMCX1	HSPA4	NUDT16	APCDD1	NICN1	IKZF5	C5ORF63	NR1H3	TLK2	PGK1	TMEM215	ABCE1	PTPRT	MRPL43	TULP3	YDJC	TRAPPC1	KISS1R	ST13	ERCC1	ANO6	GLCCI1	NCOA1	REEP3	SLIT3	SAMD15	THAP3	MRM1	GAPVD1	NELFB	SLC25A29	COL6A2	TDG	ZNF142	ATG4A	SPSB4	PMEPA1	MRPL52	RBM12B	SYT14	REV1	HIPK2	PTGES3	OAZ2	PML	FXYD6	C2CD5	DOCK5	FKBP10	CRHBP	GPKOW	C2CD2	NPR3	HAGHL	DIP2B	CEMIP	UNC79	SSX2IP	B3GLCT	WDR36	MTCH1	ADAMTSL3	CHCHD4	ARPC1B	CHM	TXNDC5	GLG1	CEP290	RPS9	GMDS	USP39	CREBL2	ZNF251	DMTF1	EVL	NDNF	SORBS2	KYAT1	DDB1	ZSCAN25	CHD9	BUD13	CDK2AP1	BMP1	UIMC1	ASB7	ETNK1	TMEM50B	MTHFD2L	SMG6	ACIN1	SLC25A32	UBE2K	RBL2	DPY19L1	C3ORF18	VIP	AK2	EIF4A2	ELP6	PNISR	STAT5A	USP49	TCEANC	KCNA3	MICALL1	ZNF513	DMTN	SERPINB8	TXNDC17	PTPRO	EIF3G	SEC23IP	TDO2	MXD1	GRAMD1B	THRB	RPAP2	RCC1	C2CD2L	HERPUD2	CLEC2L	VPS37D	PTPRK	CDKN2D	GAL3ST4	UCP2	SMS	SECISBP2L	ADAMTS5	SLC46A3	PLXND1	SSH3	ZFP30	SRP68	CISD1	YPEL2	RARRES2	CHST3	RALGAPA2	TRAPPC4	MKRN2	CHKB	LRRC23	ELF1	TMPRSS7	PCGF3	DPM1	LIMCH1	AVIL	NETO2	GPATCH3	RANBP17	FAM227B	GAL	MYO3B	HOXA1	CPA2	ADAM32	SEMA3F	MYO1H	CARD9	CHRNA3	EPHA8	PRDM1	WNT2B	CIMIP2B	DYNLRB2	CATSPERG	HMGA2	FOXM1	MAB21L1	CYP2F1	HEBP2	ASB16	HTR1A	SYCP2L	FAM83D	ISG20	PHEX	OTOS	PLA2R1	ENG	BLNK	MKI67	SLC12A8	DUSP2	INSC	CHRNA5	MREG	CD80	RBPJL	PAX1	HIGD1B	WNT16	POPDC3	SERINC4	SLC38A11	MAPK15	NGB	SGCA	CD93	TLR6	ARHGAP22	C1RL	PIK3CG	TPH2	KLHL34	KCNG3	PERM1	SLC38A4	TRPV4	CH25H	NFATC4	DYDC2	LEMD1	SPDL1	CDT1	FBXO48	IL21R	ARHGAP11A	CPVL	TROAP	C20ORF144	LDOC1	VSIG2	MTFR2	LDHAL6B	TESMIN	PROK2	FGFR4	MAGEL2	SEC14L3	P2RY13	KRT80	HSPA12B	GABRQ	XRRA1	NEURL3	TRIM71	CENPI	FNDC9	ARL9	NTF3	SLITRK6	TRPM6	SLAMF9	PTPRCAP	CD14	CXCR4	TTC21A	HAS2	ISM1	UPB1	CDK18	ZAR1L	NR1I3	PLD4	ADAMTSL2	NCMAP	SIX4	FANK1	CDH15	SCN5A	XPNPEP2	SERPINB5	FGF7	CEP295NL	CDH1	GEN1	LMOD1	EIF4EBP3	CASP12	H2AL3	MCTP2	SYNC	CFAP57	CLEC10A	FGD3	RASSF7	KLB	EVI2B	CFAP45	SPATC1L	TMEM253	MCAM	NFKBID	SPTSSB	SHH	LAMC3	PSMB11	PRKCH	CHRNB3	HGS	MST1R	IYD	ANKRD61	CD84	ERICH6	FBN2	SGK2	PIK3R6	DNAH1	STX19	CASQ1	PGAM2	TINAGL1	NPR1	PRTN3	CCDC177	C1R	MAGIX	RET	PROCR	UBA7	ZNF778	BRSK2	ST3GAL1	GSK3A	PRR16	STIM2	CCND2	CTDSPL	TXNL4B	WNT4	LPAR4	RNF43	NAA30	DND1	CLVS2	CTR9	WWTR1	RYR1	ASCL1	STK32C	COL1A2	NDUFAF4	TOB2	TMEM33	PROSER2	RNF180	CHTF18	BCAP31	GPATCH2L	MED11	AMN1	IRAK1BP1	PARK7	MOSMO	VWA5B2	SDHD	MED1	WDTC1	NUDT12	SUSD5	ZNF236	TMTC4	PEMT	HCN2	EARS2	DEAF1	CRISPLD1	GTPBP8	SLC16A9	EVC2	PAX6	TNXB	ZBTB10	SORCS2	ADI1	LRRC57	GABPB1	BTBD19	PRRC2A	PAN2	GLMP	COPS5	MYNN	FBXO27	DGKB	PLCD4	LINS1	CERKL	WDHD1	NOC2L	TMEM19	CCDC88A	SLC45A4	MTUS2	TMEM126A	KIRREL3	NEDD8	KLF10	CHML	PHKG1	TNFSF12	GNA11	SMARCC1	ADARB1	CPSF7	HNRNPLL	TSPAN18	BCHE	LARP1	NOC4L	C9ORF50	CCDC28B	RAPGEF1	ATRX	SAMHD1	TMEM204	SYNDIG1L	SYN1	CARMIL1	PEX11G	ZSWIM4	SETD2	JMJD6	TMEM144	TIPIN	TARDBP	OSBPL6	METRNL	KCTD18	EFHB	BCL9	RC3H1	PEX2	MKKS	ADH5	BAZ1B	RBM17	TMX2	SH3BGRL3	TP53BP2	MOGS	DHTKD1	SLC37A2	CADM4	PHF23	PPAT	SLC17A5	HKDC1	ZBTB26	UBLCP1	TMEM39B	SYN2	DUSP4	MEIS2	PPARD	C22ORF23	GPR37L1	AIFM1	MSL2	PLPPR5	C18ORF21	SNX22	PEPD	ZNF521	PRPF3	RPL7L1	FNIP2	TBC1D20	OMG	STXBP6	LGALS4	USP9X	POM121	EFCAB12	SATB1	OLFML3	WDR53	TMEM170A	IFT81	ULK4	ELMO2	CLASP2	DSE	FAM181A	SND1	PIAS2	FOCAD	CCAR2	MPZL3	ZNF569	SAR1B	SCTR	SLC25A44	CARHSP1	TRAM1	MIB2	LRRC2	ECD	KLHL33	COG2	SEC61A1	GAL3ST3	TMEM8B	IMPA1	PCDHB16	GTPBP10	ZYX	TNRC6B	TP53INP2	PLEKHJ1	GIN1	CBLB	ODR4	ASTN2	ROBO3	DOCK3	NRG4	LDLRAD4	NSD1	SSR2	NUDT5	RCCD1	MEX3D	P3H3	BEND3	GOLGA8F	GFPT1	CDH4	CAAP1	ADCY9	CSGALNACT2	TAF6	TBPL1	MAP7D2	NDUFA3	SRFBP1	TTF1	GNA13	HAUS3	PRKG1	CACNA1D	COPE	USF1	CHMP6	SYMPK	PAOX	GFER	RASGRP1	PPP5C	TMEM161B	LIPG	FBXL20	HDHD3	MRAS	SAMD13	HNRNPU	PCTP	STRIP1	UMAD1	DCP2	ZMYM3	ANGPTL2	CC2D2A	DERL2	PELP1	GLI1	MOSPD2	PIH1D1	LRP8	PHPT1	DNAJC30	TRIP10	MATN2	NONO	FLT3LG	CNTD1	SLC15A2	HECW1	DDHD2	TSG101	LIN7A	HSDL1	KCNC3	TOX4	SYNGR1	SEC24B	TAOK1	PTGS1	PHF12	TLE6	PWP2	CRACR2A	LRRC40	ANTXR1	PARP3	TXNDC11	ZWINT	PGAP1	ZNF383	RBMS2	RILP	ARMC10	GANC	LGR6	NUDCD3	NSDHL	ERP44	MT-ND5	COPS8	FH	MYD88	GNG13	NASP	RNF39	DIS3L2	TFEB	CEBPD	IGFBP6	BCAR3	TOGARAM1	STYXL1	RIMS3	AP1S1	DOCK4	PYROXD2	COQ8A	MAPRE1	AZIN1	SCNN1A	TRIM32	NSD2	MDN1	CSRP2	CYB5A	COPS7B	TMC7	FAM78A	RBM46	ARHGEF9	ABCC1	RHOF	SAE1	ZKSCAN4	HAUS4	LASP1	ZC3H12C	PGD	SLC11A1	EMC6	G2E3	LNPK	PDLIM4	FAM221B	DSG2	SRP9	CAVIN3	RCE1	CFL2	ORC2	STRN	DHRS7B	SMAP2	KCTD20	XRN1	SLC46A1	KLHL8	TP53RK	LARP1B	TP53INP1	CD82	EPHB6	PCDHA5	ATG5	TP53	PPFIBP1	RETREG2	SLC13A5	SELENOP	BCAN	SIPA1L1	ARHGAP27	AMER1	EIF1AD	JAM2	MASP2	CDK2	NIPSNAP2	RANBP3	SRRM3	SLC18B1	MRPS25	DYNC2H1	SYNPO2	PPM1E	DCAF8	PRKX	MAFK	NOP53	TAF4	MEMO1	ZFR2	NCAPG2	PLEKHG1	MPDZ	SGSM1	ZNF280D	CYB561D1	GALK2	ESRRG	PEX11A	NUB1	RAMP1	SMIM13	MDM2	EDEM3	COX19	ZDBF2	POMT1	PLIN4	RPIA	SPOCK1	TTC9	THEM4	CYS1	TMX4	HSPA14	RBBP8	SFXN1	RIOK3	UBA2	C17ORF80	TLR4	CWF19L1	FYTTD1	LENG8	RIOK2	CADM3	PLCD3	GMPR2	TMEM41B	PDE4D	GTF2H4	RAP1GAP2	SHQ1	TAF4B	PODXL2	MRRF	REEP2	CYTH2	TTC9B	PIGY	ELOVL4	ATAT1	SCN3B	NRG3	MFN1	EFHD1	IRAK4	TAB2	ATG10	PRAM1	TMC6	TMEM121B	SHKBP1	AFF3	IGIP	RASGRP3	C1QL2	VPS29	PDGFD	USP28	AURKAIP1	ALCAM	MIGA2	ANGPTL6	HPF1	GPR27	RACGAP1	HNRNPAB	TFPI	DVL3	INHA	TNFRSF21	TOP3A	TMEM177	NOL4	FAM217B	RRP7A	ALKBH2	DYNLT3	NAPA	PSD	CINP	EXOC6B	RGS22	FBXW4	HAUS8	DUSP28	MBLAC2	YME1L1	ABTB2	TGOLN2	ARSG	SESTD1	MRPL42	GOSR2	KYAT3	PRTG	SAT1	ZNF35	BCL11B	CD2BP2	B3GNT4	INTS6L	SDF2L1	ARRB1	PCOLCE	GLTP	TMEM25	NAP1L2	INO80D	PINK1	BTG3	EIPR1	EDC4	SNX7	CPXM1	LSM2	DNPEP	WDR54	ZMYM5	ATL3	CTSB	CYCS	RIN1	CCDC186	CCDC59	FAM149A	KAZN	BMP7	TCF7L2	DAPK2	C9ORF78	DPP6	CORO1B	ATG4D	RELN	PPP2CA	FLRT2	POLA2	ESF1	PRR18	FBXO3	VEZF1	ARHGAP29	OTUB2	KCTD1	TRIM36	CHRD	DNER	DYNLRB1	PATZ1	LRP11	TMEM140	CRY1	PRKAG2	PTBP3	THAP1	MYADM	DPP9	GLCE	GPR153	MTIF3	TMEM82	ZFP90	TBL1Y	DAAM1	ATP1B3	CALB1	KITLG	ZSWIM8	FRMD3	APRT	PRR5	PFN4	GALM	GAP43	GAS2	LTBR	RNF214	HSF1	NABP2	NUDT21	FBXL8	ZC2HC1C	ZFP62	HAP1	RAB34	EML2	DCTD	SH3GL3	FAM50A	ZHX3	FAM184A	VOPP1	LIFR	PABPN1	SH3BP5L	CRIM1	DEPDC5	GUCY1B1	TMEM161A	SYBU	NRDE2	KPNB1	ADAM10	PPP1CA	CASP8	TNFRSF25	PHF20L1	PHC3	SRSF2	TXNRD2	LZTS1	PTDSS1	MOB3A	FST	NUDT16L1	ZNF570	SERHL2	DPYSL5	CLCN2	NIPSNAP3A	CHST11	ANKRD42	ZNF800	ACTG1	SFN	ENKD1	MEPCE	ENOX1	PSMD2	RYBP	CYB5D1	SEMA4G	DPY30	SOX13	ZCCHC18	SELENOT	YBX3	SELENOF	OGFOD1	ASTE1	SNX29	EP400	KLHL20	ZDHHC14	GMPPA	POU3F2	RHBDD3	S1PR3	ITGA3	ATMIN	ERLEC1	POLD2	ICE1	CD200	REEP1	PBDC1	RFX5	RAPGEF2	TMEM242	SSTR1	SYNDIG1	TNIP1	ASIC3	ATG2B	ZNF787	PHYHIP	COMMD8	OLA1	PACRGL	DNTTIP2	RUNDC1	EIF5A2	MFSD4A	FN3KRP	QPCTL	CAB39	COX7A2L	C10ORF95	PRPF38A	ACAA1	SMARCA2	SYT10	RAB28	CHMP3	PPA2	PLD6	KANSL1	USP5	GPR146	MRPS33	DRAM2	PYROXD1	HECW2	CDC34	ARIH1	LHX2	XRCC1	NELL2	PACSIN1	DAB2IP	EIF2S3B	PRSS36	SEMA3B	SLC44A5	PDE3A	CADM1	NSFL1C	DAB2	MAGI2	ANKMY2	SHROOM2	DNAJC12	CHD8	SPTLC1	DTNBP1	DUSP13B	IPO7	COL20A1	PAGR1	CPT2	IRS1	TMEM237	LY96	FAM117B	ARX	HSPBP1	BCAS2	ZNF780A	GOLGA7B	TBC1D14	FASTK	PPM1L	P2RX4	UVSSA	CNTN5	EXOSC9	TSPO	SNTB1	TCIRG1	RPRD1A	MBIP	CXXC1	PEX19	PHF24	VAV3	ANKRD33B	C17ORF58	C12ORF43	LMO3	RBM4B	CLN5	NCLN	RBMS3	ZNF583	RUNX1T1	LINGO4	SLC33A1	UNG	DPF2	PURB	DEDD	SAMD10	PLEKHH1	UAP1L1	GPRIN2	RPP38	FDX1	LRRC8A	TUT1	PTAR1	ADCK2	PDPN	EIF5A	TEKT1	CYLD	TTC7B	ZNF628	DEF8	CPSF1	SURF1	NYAP1	NTN4	ABCF3	LYPLAL1	PEX10	ZNF655	PCBP1	ITIH2	ZMAT3	ACLY	RORC	SLC25A39	GPX1	DDX54	TRAPPC14	PCIF1	MYO7A	RWDD1	SPOPL	PABPC4L	E2F6	COG6	B4GALNT1	IPO13	RBMS1	ZNF410	PHACTR1	IFT57	RBM27	SNX3	MUC3A	ZBTB40	KDM8	NOM1	HSPG2	RNF146	MAF	CYP27A1	LRRC61	MED30	SEC61G	CDH8	CTSO	PEG3	NR1D1	VPS39	AIF1L	LGALS12	HEXA	ANKIB1	SHC4	SPPL2B	HOPX	LIPE	ATP8B2	C1QTNF6	ATXN7L3B	TCERG1	VCP	RPL21	BICRA	SMIM15	LRRC4	SLC16A12	GDI2	GPR137C	ADCY2	CPNE8	NUAK1	CELF3	SAP30L	UBXN6	EFCAB14	RTCB	PFKFB3	INTS12	APPBP2	FBXL5	STXBP3	OSBPL7	FAU	R3HDM4	GRK5	PLEKHO1	IGSF9	GRIK1	TET3	ALDH3B1	THNSL2	KL	LAMTOR2	PSMD13	TAGLN	RFX1	FMNL3	MOCOS	TYRO3	CSF2RA	PIBF1	UBE2I	RASL10A	EGLN1	NTHL1	VWC2	BAHCC1	LSM5	EMG1	C19ORF12	CCT7	CHPT1	HBS1L	RHEBL1	VLDLR	TMCO1	ABLIM2	CYGB	CADPS2	AP5M1	NEK7	TBC1D17	SNAP29	LYSMD4	HCFC2	DDR1	DEGS1	BTRC	RMDN3	LRRC28	MPI	OTULIN	ALG12	TANGO6	TINF2	ACAP2	PERP	ENPP2	FAM186A	OCIAD2	PXMP4	CFAP70	GIGYF2	HSPBAP1	PKIG	RFC5	STK35	LAMA4	CPE	FOXJ1	FAM120A	BORCS7	TOR4A	GSTO2	TRABD2B	CCDC149	ELAC2	NFATC2IP	SPTLC2	XRCC3	RAPGEF5	TST	SLC25A35	NUDT18	F3	HCFC1R1	RIC1	SCRIB	OLFML2A	ULK3	MYPOP	LHFPL5	POLR2D	GFOD1	THRSP	U2AF1L4	CDC42BPB	IGDCC4	FN1	SLK	CSRNP1	SFRP4	MCU	TRIM13	PUS7L	SLC20A1	MINDY4	ARHGEF15	PHOSPHO1	WNT9A	POLR1E	ARL14EP	CAMKV	ARSJ	MYL6	GNAO1	GNL3	SMIM10L1	AMOTL2	UQCRC1	KIF5B	UCHL5	RUSC2	FAM229B	SUFU	C11ORF68	HS2ST1	PLEKHB1	SCUBE1	HDHD2	PON3	DDX46	CYSTM1	GDPD2	HPS1	LAMTOR1	PLPPR1	PLXNA4	YIF1A	ARHGEF2	FGF22	RARG	SIN3A	DNAJC28	SLCO3A1	TAF1B	APEX2	E2F1	HSF2	DUX4	SGCZ	TMEM74	SLC6A6	TERF2	PRDX3	PNPLA8	BRI3	WDR82	VSTM2B	FAM107A	DOCK11	MIF4GD	GOSR1	ACKR1	HNRNPA1L2	ALG8	RNF121	BACE1	UBAP2L	PRELID3A	PAK4	NMNAT3	NRG2	RHOT2	GPC1	DDX31	TRPC4AP	TIAM2	RHOG	PRKAA2	ASXL1	OGFRL1	ANO4	MAPK6	B3GALT1	RIMS2	TMEM44	FNDC10	ZNF850	ATG7	TMEM11	IQSEC2	TRPC6	VAC14	CPOX	GLA	NELFE	RBM10	ADCY3	FLYWCH1	GPM6A	BCL7C	FTSJ3	FAM169A	COIL	ARIH2	ARHGAP28	RTN4RL2	NPRL3	PRCP	SPEG	RECQL4	UBL7	KIF20A	FEZF2	ARHGDIB	PHKA1	SMG9	DCAF15	ADIPOR2	CDH10	SNX19	WNK3	WDR83	DDAH1	PSMB7	KPNA2	MAIP1	LMBRD2	NRM	ITFG1	IFT20	TBC1D5	GDPD5	NOC3L	CCDC174	GCNT4	CPT1A	RAB3IP	PRKAB2	TBC1D9	TMEM145	IFT172	GUCA1B	GTF2H5	EMC9	NME6	MYT1	MSH6	LPCAT2	XAB2	SUV39H2	GRIA4	ING5	ANXA2	PDCD10	GOLGA5	FAHD1	DNAJC8	FRMD6	U2AF2	ENO2	RPS6KA1	MIIP	SF3B4	CEP128	GREB1L	PLD1	GAMT	BLMH	SMC1A	POU5F2	B4GAT1	ATRIP	CFAP54	ZNF341	IFRD2	COBL	SIRT1	PSMD4	BAIAP2L2	IPCEF1	SLC25A26	NXPH4	DNAJC14	HSD17B10	ARSB	SF3A3	C9ORF40	MTRR	EFCAB2	KCNQ4	C20ORF173	VCAN	RHOV	EIF3H	WNT2	CDK20	FAM53C	JMJD4	CENPW	LONRF2	BEAN1	SLC26A6	MRPL53	COX18	SHROOM1	NUDT7	MMAB	TRMT61A	ZDHHC21	BICD1	ZNRF1	H2AC18	ABT1	ANKRD34B	CDKL5	C1QL3	AMER3	PAFAH1B3	ULK2	EHHADH	RBAK	PPP3CA	NAGPA	SLC39A1	MAFG	DEPDC7	PJA1	PARM1	GNPTAB	FZD1	COMMD7	CCT5	RILPL1	GAR1	RABGGTA	PFKL	KANK2	USP7	PTPRG	GRAMD1C	REM2	SIPA1	CACNG4	CISD3	TMEM200A	AUTS2	ZBTB24	MMS19	DRG1	CAND2	CXCL12	SLC25A47	ACTA2	DPH6	SCRG1	NELFA	CREBZF	ZNF292	PDLIM2	ANKRD13D	NEUROD1	RAB40C	MID1IP1	SLC38A10	SH3BP1	UPK3BL1	PIR	SLC5A11	KLHL11	ZBTB8A	HGSNAT	LAMTOR4	WWP2	MSRB2	NEK11	ACBD4	RALB	AHCY	LRRC56	SETD1B	LRP10	ZMIZ1	HEXIM2	YAF2	ECHDC3	NGRN	MCM3	IGSF10	SP3	CCDC73	DLX1	PFAS	STMN4	NEK1	ZBTB7B	MRPL14	C2ORF72	C10ORF90	METTL14	FBXL3	MAP3K2	DHRS1	RAD18	FAHD2A	SLC2A1	TMEM87A	NUS1	ZNF764	MAMSTR	ING2	DEF6	RNF111	SLC35F6	DKKL1	TTC1	ERMN	WDR20	MAPKAP1	DMRTA2	BCAM	FGF10	MIS12	SENP2	HEY2	ADAMTS16	CHAC1	YTHDC1	ENPP4	EMC1	MAPKAPK3	PPM1M	UBP1	TACC2	IL1R1	EPRS1	ABHD13	SLBP	PRSS56	ACHE	IMMP2L	DIXDC1	OXSM	TSPAN2	BTC	ZNF575	TIMM8B	DLG3	ZNF786	OAT	HSPA2	LCORL	CBX7	PTH2R	CDC42EP2	GPCPD1	IDH3G	ANAPC16	CEP72	CEP57	GPR137B	CLYBL	DCAF13	FBXW11	DRD2	CAMSAP3	SLC25A38	TIMM17A	CLDN11	DNASE1L2	LIF	CCT3	NUP35	MBD6	MKS1	SEC24D	RGMA	B3GALT2	NOA1	OGFR	RAB2A	PIGT	TSPAN7	CHRNB2	ARRDC1	PCF11	MDM1	MNS1	ABCA7	KDELR1	PAIP2B	TNPO3	RGS19	PLVAP	RAB39B	LITAF	TIMM50	TUBG1	CLPX	SCN4B	POSTN	MORN5	KBTBD4	SEC11C	PLTP	CSAD	GRP	GLRX	DNAJC3	NXT2	DNAJC9	LFNG	NPAT	SNAPC1	TPI1	SETD7	FXN	MRPL55	RIOX2	AP5Z1	MEDAG	COX7B2	PYCR2	UBE2G1	CCSAP	UBQLN2	RBSN	TMEM107	SERPINI1	SLC35E3	ZNF326	PPIL3	ZNF319	ZFC3H1	EML4	PLEKHH3	GPR161	DYM	LRRC45	TCN2	HNRNPUL2	NTSR1	GLUD1	REXO4	TTI1	DPAGT1	GJC2	FXR2	CLCF1	DCTN6	IGSF21	LACTB	ZNF76	SARNP	OMA1	RGS7	GMFG	TICAM1	INTS1	ABCC10	ETF1	RAB10	MCF2L	METTL18	AKAP12	ETS2	RIN3	EXT1	MVP	KHDRBS2	LIG4	SCML4	CTNND1	AXL	DECR1	STAM	PDRG1	SDC2	SEMA6B	NKX6-2	NRSN1	SLC2A12	PSMD3	ALDH5A1	L3MBTL2	HACD4	DCLRE1C	PARP11	RND1	FLII	WWOX	BAG2	EPB41L1	DGKA	TMEM230	FZD3	MCF2	BECN1	ZNF385C	STAT6	JPT2	NRIP2	EXOC7	GOLPH3	PITPNC1	GCLM	PIAS1	AMOT	MKNK2	TGFB3	PRDM8	WDR31	G0S2	ORAI1	PTPRC	GORASP1	TOP1	ZBTB18	RPL10	CDC7	TXNL1	ILF2	EEPD1	SLA	BNIP3	ETV6	ITM2B	PPP6R1	GRIA1	AFAP1L2	KRIT1	ARSK	S100B	GXYLT2	LYRM1	RNASE13	DAP3	GORAB	ALDH9A1	ARHGEF1	C6ORF62	ZNF32	MPLKIP	ERICH1	CCNT1	WHRN	RHNO1	AGA	TMEM179	ETNK2	PSTPIP1	PDE3B	HIGD2A	EMC3	A2M	EIF4G3	NXT1	ZNF511	PRRT2	PCM1	TRIM35	CHCHD7	NOL12	MRPS7	TXN	FNTB	TBC1D23	MTFP1	NID1	NDUFS6	SGSM2	THSD7A	CMSS1	JAK2	SCYL2	EPHB3	SLC26A1	CIB1	OLFML1	POLD1	TPK1	TMEM209	HARBI1	HEATR1	WDR6	ZNF428	SLC25A10	SSB	GRSF1	WTAP	TPD52L2	RAB37	RBBP9	LAPTM4B	CCNB1IP1	RNF40	TRIM27	CLVS1	ISCA2	PNRC1	CCNB2	NRIP3	TRAK2	CFAP206	CNOT11	AGBL2	FBXW10	SCARB2	DNAJB2	SH3BP2	NCF2	GRIFIN	CNBD2	LAMP1	SPATS2	NEMP1	KCNH7	FAXC	AP2B1	CRHR1	ACTR1B	PIK3CA	ACP6	TBC1D25	CREB5	GALNS	ARL6	RRAGB	RSF1	MRPL13	NOP14	B4GALT7	CCDC57	PTGER3	KDSR	PSMB9	ATG101	IPO9	CDK17	CTIF	EGLN3	ZNF274	RTL9	HSD11B1	MYLIP	NYNRIN	SPPL3	SVEP1	DDN	PTPA	SERINC2	METTL16	NEK5	MAPK10	TMTC1	NTN5	SARS2	ZNF791	RSC1A1	SNRPC	RDX	HIVEP3	PRIMA1	APPL2	LAT2	ALDH1L2	DACT3	AMMECR1	NFKBIB	ZCCHC2	LEMD3	NID2	EXOC4	MAZ	PSEN1	TNFRSF4	FNDC4	SLC38A2	RETSAT	SLC30A9	RCSD1	TCF7	BRSK1	SLC25A21	TOPORS	GPR107	HYOU1	GNA12	RPL29	MFAP5	LCAT	PDHB	EMILIN1	DDX55	NBL1	PLOD1	SRP72	COMMD2	CBX1	RAB18	OSCP1	OGT	FANCB	WWP1	CABCOCO1	SLC26A11	ABCB1	HSD17B7	NEDD1	PTGES3L	SELENOS	VPS25	SLITRK1	DNAAF5	CDK11A	CYBC1	BCAT1	CDC23	SEC16B	GPATCH4	CNIH3	RSPH4A	INO80E	TNFRSF11B	ARHGEF33	GMNN	ZNF112	PAFAH1B2	IRF1	ZPBP	SSBP3	ACSL6	EXOSC7	CD151	BAG5	RXRA	UNC119	IFT22	CNKSR2	MTFMT	SLC12A6	RPL36	EPM2A	SLC7A14	VMP1	RGS5	TBC1D16	HIGD1A	CIMAP1A	TTC16	SYDE2	PPP1CC	GTPBP6	IFNAR2	JSRP1	RUNDC3A	RPS10	EEF1E1	UBE4B	TOMM6	CATSPERE	PTPN18	C4ORF46	KLF1	B3GNT9	RIBC2	GEMIN7	PGRMC2	PHLPP2	STX18	AGPAT2	OGDHL	ESPN	NAA50	MRPS11	PTPN22	CYB561	MSH5	NANP	ZNF580	SMARCB1	WASF1	FBXL16	CAPNS1	MANBAL	ADD1	GOLGB1	PPP2R3A	PKD1	ELOC	SLC25A20	NTS	INPP5D	SP110	SLC10A3	PFN1	SGTA	PPP4R4	CNOT9	RNASEH2B	RIDA	PCDH11Y	TSPAN11	RNF144A	TBC1D32	CPNE3	AKR1E2	ACOT6	COPS7A	CD2AP	POC1B	STAC3	DCAF7	PACSIN2	ARVCF	PRUNE2	CAV2	ZCCHC8	NPFF	MORC2	MAS1	BRI3BP	MSL3	ACVR1C	NEUROG1	SLC39A8	PLEKHM1	CARMIL2	TAF2	CCNG1	JOSD2	TTLL11	NT5C	CLSTN2	SNX27	ATXN1	S100A13	MOB3B	VAMP5	NAPEPLD	ARFGAP2	PRMT8	POLM	ATP1A1	SNX2	TOMM40	SUPT5H	CRIP1	KDM4A	DOK5	PCDHGA9	COP1	CCDC97	RASGRP2	ENDOV	SPRY4	SLC25A46	MFAP1	C2CD4D	MTBP	TMED9	ZNF467	SLC25A13	PRPF39	SPSB1	DONSON	SHC1	PCDH10	GNG4	NPNT	CDK19	SEC14L1	MCTP1	ZSWIM9	INTS4	ZFP2	MEST	AP5B1	MYEF2	ZNF451	SLC35A1	CAMK2B	LANCL2	PRPF6	CHSY1	ZNF598	B9D1	KATNAL2	C2ORF74	TMA16	UBE2E2	SFT2D3	SRP19	ZNF263	PDCD2L	CCDC32	TIMP4	APLN	TRMT1L	PNPLA6	CREB3	ELFN2	RNF166	ZNF24	LTBP1	TAX1BP3	UPK1A	EFS	SALL2	MRPL54	TOX	KDELR2	LCA5	TBRG1	ROR1	ADRM1	SUZ12	RAB33B	PDGFA	AATF	CD9	FSBP	UNC93B1	ARPC1A	SLC22A6	FEM1A	FBXO2	DMAP1	RBM11	MAP3K20	ACOT11	MAP3K9	POLK	CCL27	OXA1L	MRPL21	UPF3B	CCP110	NOS3	ZNF446	CASKIN2	HDAC10	SMOC2	LGMN	MRPL35	MAGED2	COX6C	URB2	TACC3	ICMT	DHX40	FOXJ2	RASL11A	SURF6	EGR1	RGS10	TMEM259	TBL3	SPEF1	RASGEF1A	CHADL	NUDT3	PLK4	CASP1	PIM1	UBXN11	ZFP57	MED24	SLC39A13	TRIM14	SNX10	C6ORF89	DFFB	SYPL2	PTCD3	UBA1	IQCJ	CIB2	DLAT	GBE1	PIAS3	CHN2	ANKRD27	UBE2M	MRPS22	SGCD	CEP192	AKAP8	ACP1	MMAA	STX5	CDKL2	ACO1	PDGFRL	ARL17A	PDS5A	SOX1	SELPLG	ZCCHC17	GRB14	UHMK1	TIMP2	F2R	RGS20	SPINDOC	CTDNEP1	ADPRM	CDK7	NXPE4	GPR85	FAR2	SRSF3	PRDM16	MYL9	METTL13	ARL5A	B3GALT4	TMEM178B	DPP10	MEF2C	FGF1	DNA2	ZNF623	BRF2	TMEM250	KLHL36	EAF2	TOP1MT	ECEL1	PHLDA1	MRPL15	PPP2R2C	DPH1	MRNIP	ZNF426	SLC2A9	DLG5	AP3B1	DYNC1LI2	CCM2	HECTD4	NDUFV1	ACOT8	CLUH	GNB1	PCDHB3	MEAF6	LCP1	WDR45B	CPT1C	ATXN3	FAM3C	KLHL42	TSPAN5	CHMP1B	NUP58	PPP4R1	WDPCP	RUBCN	TMEM163	LRPPRC	ZNF202	SGF29	DDX20	PTS	FOXP1	MBOAT2	QTRT1	DNM2	MAPK8	DAPP1	ARL15	ZIC3	PIK3IP1	LRRC9	INO80	EIF3I	DLD	COG1	CD46	GCA	DDX59	FHOD3	TARS1	SEC24C	ZRANB3	C15ORF39	NEDD4L	ZBTB38	SBDS	ADIPOR1	GRM4	NUDT14	ENDOU	BCL2L13	PCDHGB6	NBR1	DYNC1LI1	ACTR5	GPD1L	SUPT6H	TAF1C	MTMR9	NBEA	TYK2	MCCC2	TEKT5	SBK2	HES6	FUZ	FCHSD2	GEMIN8	UEVLD	NEB	BIVM	TMEM178A	OPA3	ZNFX1	KCNK9	TELO2	ACVR2B	KCNIP3	CEP135	SPIDR	CLCN4	UBE2Q2	IRF2	YKT6	PLCB4	ECSIT	EXD1	UBE2L3	EFCAB7	NME4	GCSH	ANKRD16	ME2	PLCH1	RPL11	FBXL4	TMEM67	TMED8	MAPRE2	GOT2	TPRN	PWWP2B	PGF	NR2F2	PIK3R2	NIN	TRIM21	PCDH9	ZFP69	HLA-E	TBL2	RBPMS	MRPS12	MAN2C1	CHCHD3	GSK3B	PTPN3	MAMLD1	PPM1D	STK26	BCCIP	DDIT3	HOOK1	FAM20B	KPNA3	GGCT	UTP4	GKAP1	CAMK2N2	SFR1	AS3MT	IFT80	RBM26	HSPA9	RBM48	UPP1	TMEM123	CFAP74	GADD45B	PRR14	MGST1	TMCC2	PPP2R5E	SPRYD7	IL13RA1	VEGFC	F8	NEURL2	LRRC8B	USP37	TRIM47	PTPN2	LAMC2	GTPBP1	HCRTR2	ZBTB2	CLCC1	UBE2R2	ANKLE2	KCNJ11	ATXN1L	EID2	DUSP6	KDM1A	ZBTB37	C1QBP	WDR27	PTK2B	KMT2E	STUM	TYW1	STIP1	BID	PPP3R2	B3GALNT1	ZC3H8	ETS1	NMRK1	WDR4	DNAJC19	TOLLIP	STAG1	RBBP4	PCDHGA1	SGK1	NDUFS5	THTPA	NSUN3	OS9	SSBP4	MAPK9	MET	MAGEE1	HAUS6	CTH	KCNJ3	CASC3	TMEM52	FAM241A	TUBA8	PRKAA1	DTX3L	AGMO	RIPOR2	TMEM126B	SLC22A15	THBS2	COG4	SCP2	FAM151B	HTR2A	CCDC28A	RAB11FIP2	MDC1	HSD17B4	ARMCX5	OTUB1	STAC2	TRAPPC6B	PEX1	FOXN2	PALLD	TCEAL8	ACP2	NPTX1	ATIC	RBM15	MOV10	ROMO1	SLITRK3	IQCD	PAQR9	NIPAL2	AHNAK	NDUFS2	TMEM91	PLEKHA7	MRPS10	AFAP1	ESYT1	KCNQ3	BCAP29	RSPO2	SCARA3	PCDHB6	TRAIP	GK5	AIMP2	TNS1	ZNF454	UBE2G2	ZNF423	HPGD	APLP1	ANKS6	PCDHGB1	CLPTM1L	SLITRK2	DENND3	ARHGAP10	PRPF31	DPP4	DISP2	ADAP1	EGF	YIPF2	FRY	FXR1	HAPLN3	ENY2	PLAG1	ATAD1	GHR	NDUFV3	TPMT	LRRC74B	ENTPD5	SOX7	GPI	MTHFD1L	PCDHGA12	DCTN4	ELOF1	UBAP2	EXOSC5	CMTR2	ZNF354C	ARMC2	ZNF7	VPS36	DLGAP4	ARHGAP4	AKR1B10	PTPN23	GABRG2	KIAA1328	VAMP8	TPD52L1	LMBRD1	MAP3K4	ILF3	MAPK12	IER5L	TECPR2	HMGCR	MTHFD2	ZDHHC5	SPHKAP	NINJ2	PDK2	TRPM2	LRRC3B	FBXO45	ZBTB20	CARF	NINJ1	BBS10	CHMP7	LNX1	NOL7	EI24	SRGAP2	HELQ	PSMB8	ZBTB1	XPC	WDR43	GNPAT	ANKHD1	BAG6	CRISPLD2	HEPH	LDB2	SLC8A3	CEP57L1	HYLS1	DHX8	NOXRED1	NOL3	SPATA1	SPAG9	NUFIP2	RALBP1	MIPOL1	TMEM200C	AK4	ZNF106	DNAJC1	COLGALT1	HNRNPM	C19ORF25	KCTD11	HS3ST2	GPR176	SBK1	RNPC3	KCNK13	MFF	ARHGAP23	SNN	SCN2B	NUBP2	TRDMT1	VBP1	PPM1K	YTHDF3	PCLO	FMC1	NDRG1	PTCHD4	SH3D21	PTPRN2	INHBB	RAB43	PSME4	FRMPD3	ANAPC10	POLR3C	SUSD2	SCNM1	TRNAU1AP	CYP1B1	BRMS1	SART1	QARS1	RASA4	BOLA1	TMEM185A	WNT7A	NEURL1	CDK10	PIGO	NDST2	LPCAT3	RNF13	GPRC5C	NDUFC2	SNAP91	TMOD1	SLC16A4	EIF2AK3	C12ORF60	MAK	RNASE4	AKIRIN2	SYNE4	MOB3C	PPP3CB	PCSK4	SEL1L	NFATC2	SESN3	RAB22A	MIER1	DALRD3	ERI1	RASSF10	EIF3A	KIN	MAFB	MYCN	POLR2I	RNF38	RABL2B	NDUFAF2	SLC35E4	TFB1M	HOOK2	IBA57	SCRT1	TRMT10B	NDUFAF7	MYH14	MAST3	SPHK1	TMEM130	NAA40	HIRIP3	METTL23	RHBDL3	PCYOX1L	CORO7	RPP25	NADK	ERMAP	B4GALT1	TAF1D	EDRF1	NPY5R	ARID2	MBD2	ZNF324	ARRDC2	FNDC3A	VSIG10L	PQBP1	SNRNP200	RBP4	KAT2A	FAM20C	GABRA3	TMEM150A	PDE4DIP	GAREM2	NFYB	POLN	XRCC2	RBM22	SDK1	CNN2	PGPEP1	KLHDC2	RPS6KC1	ZBTB7C	PSMF1	VPS11	REEP4	SPINK9	PDZD4	AHCTF1	SMUG1	DRG2	CDK6	HBEGF	AP4M1	CCS	ARL8B	RHOA	PPP1R12B	ZNF420	PCDHGC4	FAT4	ALDH7A1	SLC25A24	DNAJA3	ALS2CL	AVPI1	MED29	MAML3	CEP83	PSAP	HS6ST3	FBXW9	ZNF768	ZDHHC8	TTC39B	RAB4B	GUCY1A2	ARHGAP19	PWP1	ZMAT5	SIRT5	WRAP73	PCDHGA3	MYBPH	VDAC3	ERICH2	SLC50A1	CDC16	P2RY6	CAPZA2	APOOL	MRPL37	RPS26	MTHFS	LRSAM1	SUMO4	NRGN	NECAP2	TECPR1	HS3ST3B1	POP7	JUP	ETV5	TMEM97	VCL	NME7	RRM2B	SYT6	ZFP91	CCDC85C	FRMD4A	CD164	ERC1	PAQR3	SH3BP5	TTLL8	MRPS15	FLRT1	CHERP	SGSH	SCRN2	TRIM17	UNC50	EID2B	TPP1	GFRA2	PSMD6	ARID5B	SLC8A1	CNTN3	RDH12	RPLP2	MMP28	FBXW8	TNFAIP1	TBX6	CACNA1A	ITGB1BP1	HES7	GTF2H3	ZNF827	TLE2	SLC9A7	ERH	PLIN2	JOSD1	IRAK1	TOP6BL	CCDC62	SMG1	PMVK	MYH6	MARF1	FABP3	CHD2	CDCA8	PCMTD1	CYB561A3	HHIP	RORA	CDH6	PRCD	CYP2S1	CDK2AP2	NOP16	GPSM2	KAT7	TRIQK	RPS3A	MAP3K11	EDNRA	HSPA4L	FRZB	ATP6V0E1	RING1	TRUB1	ELOVL1	CCDC80	CCDC141	SSBP1	SLC35A3	C6ORF136	DTL	PODN	HDAC1	CDK5RAP3	EPC2	TOE1	NUP42	YIPF1	RPRM	ARGLU1	DSN1	MSANTD2	USP8	DYNC2LI1	KIF13A	TMTC3	PDXDC1	TRIM62	MRPL11	MRPL9	C11ORF71	SERGEF	SCN8A	RUVBL1	GEMIN5	PIGH	UNC13D	ZNF281	TRADD	EIF3C	INAFM1	NIPA2	SLC12A4	NOCT	SALL1	DIAPH1	POU3F1	CTSC	PDE12	BTBD9	RNF216	GPAT4	P2RX6	C10ORF143	GLT8D1	KIAA0040	TAOK3	NABP1	ORC4	RNF152	ARHGAP6	GATB	KALRN	GOLGA7	TSTD2	SLC39A14	RUSC1	FXYD1	PLXNC1	PLPP2	NUP205	PPP1R11	TOMM40L	VAV2	PPP1R14B	TUFM	RTF2	CHST10	MRPS6	FAM136A	UBE2F	ARMC1	RAI2	MTPN	SLC25A33	C1ORF43	EYA3	FBXO42	C17ORF75	GPR135	SIRT2	EFNA1	PPP1R12C	RGS17	DZANK1	SMIM11	LEMD2	ALDH18A1	CKAP4	IQSEC3	PARVA	MRPL23	PRKAR2A	MGAT2	KCNE4	TUBD1	MBD1	RHBDF1	INTU	KCNU1	ZFAND1	PRKCD	CKAP5	DNHD1	UBTD1	DFFA	GRK3	UQCRC2	CRYL1	GABPA	SYF2	KCNQ5	TNFAIP3	TRIO	EGFL6	BRD7	PSMA4	M6PR	AP1B1	RUVBL2	OXLD1	SLC16A7	KLHL3	FAF2	SULT2B1	CHTOP	SRSF10	PROSER1	CYTH4	PRKCB	ELMOD2	ASXL3	CASK	LRRC47	GNAZ	MORN4	TSHZ3	RASSF5	TACC1	MGST3	PKD2L2	RIT2	SNRPF	SMARCAD1	MYBBP1A	ASL	PCGF5	PLEKHG2	C5ORF22	MMS22L	NUDT13	RBBP7	STT3A	TTYH3	DLC1	UBASH3B	TSGA10	UGT8	HMGXB4	KCNA2	CACNA2D3	AP2M1	MBLAC1	FCGRT	PRICKLE3	GLB1L	MAP3K1	MFHAS1	APTX	SGPP1	MOCS3	EFR3B	SCRN1	SLC24A5	SLC25A36	FUT10	FXYD2	HRH2	PCSK5	KLC2	VMAC	HRK	SYT12	CASP7	SLC9A6	SH3GL2	RAB3D	CHEK2	LACC1	MPEG1	TOR1A	DNAJA4	MEGF11	NECTIN1	KAT6A	SOX11	ROPN1L	YJEFN3	TMEM243	OGFOD2	PDP1	SLC22A8	ZNF394	COX20	DDX18	EHD1	INPP5E	RYR3	PRPF19	FADS6	UBR7	CDK9	NFATC1	RUFY2	FHL1	THAP2	PRPS2	NBEAL1	EMC10	NWD2	SPRY2	TIGD5	IGF2	RASSF8	CSDC2	PCED1A	DCAF17	RNF19A	ZNF287	PDE4A	DDB2	GPR61	NEXN	TAS2R4	BAIAP3	SDF2	RNF19B	PTCH2	TBC1D13	HDAC6	SPCS1	KLHL32	RWDD4	TIGD4	ZNF606	UMPS	USP38	TUBGCP5	ICA1	RPTOR	PPP1R13L	DBT	PPIL1	SERAC1	SARDH	PTPN11	TPD52	ANKRD66	TRAPPC8	NBEAL2	TDP2	CETN2	PHLDB1	GPR21	CP	PCDH18	PALM	RILPL2	UBE2V1	INPP4A	ZNF771	SLC10A7	TNKS2	WDR38	TTPAL	UQCR11	SMARCC2	PPARGC1B	PFKFB1	C8ORF90	MNAT1	GRIA2	RNF185	RYK	SLC27A1	HPX	SYT11	GLYCTK	RAD50	ST6GALNAC3	POLR1B	PRNP	VAT1L	MITD1	ANAPC5	ATRNL1	CALD1	SSH1	VPS4B	SWI5	GADD45A	CA12	TM7SF2	DCAF1	HILPDA	GRM1	EIF4B	SYNGR2	OPRL1	ZNF654	UBL5	XPO4	SPNS2	VPS33B	UTP23	PSPH	GJD2	GREM2	NRBP2	LBR	MTA3	GABRG3	DCTN2	FIBIN	CARD6	CAPN1	ITGBL1	C1ORF116	PURG	PCDH20	SERF1A	RFX3	TMEM74B	PLAGL1	HS1BP3	RHEB	MRPL1	MIB1	SEC22C	PIK3CD	GNL2	FNDC3B	PUSL1	NOD1	ERGIC2	SKAP1	SLC43A3	KLHL2	PARS2	SLC4A3	MR1	TAMM41	FAM13A	CAP1	HINT2	ACACA	BRDT	RRP1B	CTTNBP2NL	GLIS2	CHRM3	ZNF609	FCHSD1	ENTPD3	HSPB1	YIF1B	UFL1	TAC3	SMAP1	NTPCR	TRAPPC12	CENPH	EVI2A	LYRM9	NARS1	MAN2B1	SERTAD3	LCMT1	NGFR	AFAP1L1	TXNDC12	EMB	HSPA13	N6AMT1	SURF2	PDE4C	IGF1	FHAD1	EPB41L4A	MPP3	FRMD8	PIK3C3	C11ORF54	SPTBN4	UBA6	TTN	TECTB	POLE3	SLC35B1	TESC	SMC4	MRPL47	SPAG8	TONSL	SIRT6	EIF4E3	DAXX	FCGR2B	PVR	CACNB2	TMEM234	NUTF2	MAPKAPK2	LOXL1	MED8	MCM7	KIAA1143	GCNT2	VIM	AFF2	ZNF512	TCAP	BAHD1	NPEPL1	MRPL12	PPP1R14A	KCNK12	TTL	XYLT2	CACNA1E	KCNJ9	USPL1	ATM	PLBD2	ARMC6	HERC3	HEATR3	ZCCHC7	SLC25A15	SAP130	ANKRD29	ERI3	LGALS8	PIGK	NDUFAF6	PHF19	MAP3K3	MIA2	FBXO4	FRAS1	IRS2	UCHL1	RBBP5	ITGA9	DDOST	CCDC71L	PTCD2	MIER2	KLHDC3	CLIC1	CAPSL	FLT3	PIGG	SYNJ2	TCEAL1	ANXA11	CBY3	ARHGEF11	PLEKHA3	C1GALT1	SDHAF4	AMER2	TTC7A	C9ORF152	GSG1L	GAA	SUCLG2	KHNYN	FUBP1	RTF1	ATP11C	MAU2	UBE3D	BOP1	PPP1R12A	SMURF2	ATXN2L	DNASE2	BPNT1	TWF2	PAM16	S100A4	OSER1	RIIAD1	PDCD6	MAN2A2	LYPLA2	MYRIP	MED7	YEATS4	HAUS7	C18ORF54	PLAA	GMEB1	R3HDM2	CYFIP1	PLEKHG3	EYA4	NPTXR	SNX32	CATIP	STARD3	MTMR3	ADCYAP1R1	NOP9	MLX	CCDC51	DOK1	HADHB	TNS4	LRFN2	IFNGR1	RPF1	INPP5A	BFSP2	SLC25A25	ZNF280B	TAF9B	MZF1	YBX1	RAB21	KLHL23	BIRC7	DHX37	GINS3	NFS1	BARD1	PANK4	CEP85L	ISOC2	PROS1	MCM10	OPHN1	SH3BGR	DSEL	ACBD5	NSF	SMTN	LAGE3	MBD3	GINS2	DCUN1D4	PPP2R5C	REL	DDAH2	C12ORF56	CHEK1	LARP7	RBM34	B3GAT1	EHBP1L1	TMEM151B	CENPO	CACNB3	FASTKD2	VWA8	ERBB2	TRIL	RAB11FIP3	FBXO47	SPTB	TRIM24	ANGPTL1	GABRR2	SCPPPQ1	AKAP10	CLCN3	PTP4A3	GIPC2	KRBA1	NEURL1B	LPAR1	THAP4	BTBD6	MFSD3	AARS2	PDCD7	EIF4G1	SIAH3	EEF2K	ZMAT2	LYRM2	LTN1	RINL	ZKSCAN5	TNNC1	PEAK1	PASK	GDAP2	CFAP161	MAP4K5	SEMA4A	EPHX2	GTF3C4	RBM45	XPNPEP1	GXYLT1	MXRA8	KLHL4	MOSPD1	MPP7	USP40	PCCA	TMEM59	SPOUT1	CIAPIN1	DAGLB	GBA1	GPR22	COMMD9	CWC15	FAT3	KDM4D	EML6	RITA1	TRPC5	C3ORF52	MASTL	PRSS23	PRSS35	ZFAND5	RABGEF1	IKBKB	ESYT2	RBKS	FAM220A	FUCA1	LRWD1	SLAIN1	SPP1	SF3B3	UBXN7	ACAT1	CATSPERD	TMEM229B	GNB4	DHDDS	NT5M	DENR	UQCR10	NDUFS8	FUT9	MED9	ARMCX6	STOX1	SETX	AMZ1	TNNT2	MARCKS	NPPC	CYB5RL	RHBDL2	CA2	C5ORF24	ICA1L	GAS7	CAST	SAMD12	LDHA	EPS15	ELF4	TRIP4	HSD3B7	TRAF3IP2	VPS26B	CD276	COPS2	ZNF641	RHPN2	CUX2	SPIRE2	NT5C1A	GNG2	TEFM	ARMCX4	KLHL15	CSMD3	ZBTB12	POMP	HIBADH	SPON1	DNAJA1	CCDC24	HTR1B	TCF25	PLCB3	SOWAHA	RASD2	KCTD10	CCSER2	HIF1A	CDC26	PLCE1	ANXA7	ABCB8	ADRB1	NOG	C2CD3	PCNX1	TMEM63C	XYLB	CCZ1	SH3D19	PPP2CB	PADI2	TIMM21	PVALB	SELENOO	PLLP	RRP15	AGER	DHX30	CDPF1	ARID3B	CTF1	LRRC75B	PLEKHA1	ASB13	GRM8	PMM2	MAMDC2	NSUN7	MT-ND2	SBSN	TIFA	MTRF1	C1D	SNX5	SLC35F5	FNTA	RAB9B	PACS1	OVGP1	SLC6A7	TGS1	CEP162	BCL2L11	FKBP4	TMEM240	GNAI3	DIRAS2	ST8SIA4	CXCL6	NOL8	IL33	RAI1	PCK2	ZDHHC22	TMED1	FANCE	GGT5	TADA2B	ABHD10	PDE1A	LRCH2	B4GALT2	GSTO1	ENOX2	SLF2	IGSF9B	COL26A1	FAM117A	ZNF831	PXDN	LRRC75A	GSTA5	EXPH5	METTL22	STN1	XRN2	TBR1	PSMC5	RPL28	SMIM10L2A	MT-ND3	MERTK	CA8	HACD3	C19ORF38	DNAJC18	NAA16	USP36	ZFAND3	CGGBP1	GPC5	LRTM2	WIZ	TMEM168	ACAD8	BMPR1A	COL5A2	AFG1L	NEU3	MFAP3	L1CAM	SFMBT1	NCKIPSD	UBE2D1	SPATA3	TAF1L	DMP1	MORC3	C3ORF33	CNTNAP3	CHUK	MED23	ZNF704	ATN1	LRRC42	RRM2	BANF1	CAMTA1	RWDD3	ZFP64	PRPF8	ITCH	TATDN2	GOLM1	LAMTOR5	SRPK3	FTO	POLR2F	EMX1	RBBP6	DDX50	MRPS2	SLC29A1	INTS2	RAD51C	IER2	CAMKMT	PGAP2	SNX8	PGAM1	BCL7A	FMR1	TMEM132C	STK17B	MCRS1	OFD1	DCAF11	GRK4	ATP8B1	JRKL	LMNB2	DDX6	SCML2	PLEKHM3	EZR	SHD	DDX42	NAT8L	PPFIA1	PIN1	BAD	CUL9	RNF7	NGEF	CHAMP1	GET4	RTCA	ZNF398	MLIP	INCA1	HYPK	PSD3	UBE4A	SLC35C1	PCNX3	CEP152	NECAB2	ETFRF1	ACOT13	EVI5L	PINX1	PRRX2	SMAD3	SLC1A1	CDHR4	HABP4	TRIM59	TMEM271	RC3H2	SPRYD3	NOP10	TMEM88	ZCRB1	DGAT2	AGBL5	NEPRO	GTPBP3	SCAF4	SPAG5	ATP10A	GGACT	LIN9	CDH5	NXPH1	NOL4L	RALGAPA1	PCDHB13	CD24	DBR1	AP4S1	CDYL2	NEK10	VARS2	RABL6	KCNG2	POU3F4	SUSD1	RAMP2	YIPF6	CD38	POGLUT1	RIT1	RB1CC1	PLSCR3	GSTM2	SNX30	SMIM12	PHC2	MAP9																																																																																																																																																																																																																																																																																																																																																																																																																																																																																																																																																																																																																																																																																																																																																																																																																																																																																																																																																																																																																																																																																																																																																																																																																																																																																																																																																																																																																																																																																																																																																																																																																																																																																																																																																																																																																																																																																																																																																																																																																																																																																																																																																																																																																																																																																																																																																																																																																																																																																																																																																																																																																																																																																																																																																																																																																																																																																																																																																																																																																																																																																																																																																																																																																																																																																																																																																																																	
HUMAN_ASTROCYTES_TRANSCRIPTOMICS	GAZESTANI_2023_2	RANKED		AL354822.1	RP11-597D13.9	LRRC7	DLGAP1	RIMBP2	ADARB2	VAMP2	PSMD5-AS1	GPR158	PLXNA4	FGF14	PTPRN2	PCDH9-AS2	HBB	RBFOX1	PRKCQ	ERC2	RFPL1S	RP11-778J15.1	SORBS2	SFTPD	ARL17B	F11-AS1	ATP6V1B2	CLDN10	RP11-650J17.1	CCBE1	RYR3	RP11-39M21.1	GNAS	PPP1R9A	LDB2	SYBU	LRP4-AS1	PCP4	KCNH1	NOS1AP	GRIA4	APOD	NRXN3	TF	TENM2	MYO6	DLC1	KCNMB2	ABLIM3	SGSM1	RP11-466A17.1	NMNAT2	SRRM3	GPC5-AS1	GSTT1	AC105402.4	RP11-197K3.1	RP11-219B17.1	TMEM144	COX7C	DYNLRB1	HIST1H4C	FAM118A	P2RY14	SLC25A18	C10ORF11	AP000304.12	GS1-433O24.1	PPIA	RP11-318M2.2	GRIA3	TMEM132C	RP11-144F15.1	NSF	GRM7	EID1	CIT	PDE5A	KLHL32	C14ORF2	RP11-517I3.1	KLC1	ENOSF1	MOG	SORCS3	HEPN1	STXBP6	NDUFB2	RAPH1	AC078842.4	FREM2	MIR181A1HG	CACNA1D	CNTNAP2	SUMF1	MDH1	RP11-351A11.1	RP11-15I11.3	PRKG1	TUBB	ATCAY	MEG3	RFTN1	NALCN	NEGR1	LINC00903	NAPB	ATP5O	ANLN	NDUFS5	XKR6	NDUFA1	MAG	XAF1	CDH13	ZFP36L1	RP11-145O15.3	PRODH	ATP5I	SORCS1	SLC8A1	ACOT1	YWHAB	ATP6V1G2	GNG12-AS1	PCDH9-AS3	RBX1	KIAA1199	RBFOX3	SOD1	KSR2	RP11-782C8.1	REV3L	CAPNS1	UST	RNU4ATAC	GABRG3	WWOX	DSCAM	AC008746.3	AP000462.2	IGFBP7	DLGAP3	UQCRH	RP11-513G19.1	GABARAPL1	SPP1	ST7-AS2	AC007193.10	RP11-119F19.2	GDI1	CREB5	UQCRB	CTSH	AP003025.2	CTBS	RP11-547I7.1	AVL9	LINC00632	MT-RNR2	DNM1	FRRS1L	RP11-500G22.2	FRMD5	RPS26	BTBD11	MTRNR2L1	COX6B1	HBA2	BRINP1	ALDH1L1	HHIP	ACAP2	CTD-2353F22.1	EFCAB13	HIST1H1E	ROGDI	KCNQ3	CACYBP	HBA1	EIF4A2	RASGRP1	LMO4	SLC6A1-AS1	PIN1	NEDD8	HSD17B6	FILIP1L	AC092839.3	AP000487.6	ASPH	COX6C	DYNLL2	WSCD2	GFRA1	PPFIA2	KCTD16	ACPP	AL139147.1	SYP	CUX2	FOXP1	CARNS1	HCFC1R1	TCEB2	ATP6V1F	CACNA2D3	AC008067.2	ROBO2	ATP5J2	AC124997.1	AKAP6	MICALL2	SLC1A1	TOMM20	UQCRQ	MAK	USMG5	NDUFA3	SUSD4	SLC14A1	FAS	RCAN2	BCKDHB	APIP	GPRIN3	HSPH1	ATP6V1E1	RP11-275H4.1	GSN	SERPINI1	GLRX	SLC13A4	RP11-4F22.2	RPL35	SCN2B	CCSER1	TUBB2A	VILL	AC016831.7	NDUFB11	CTB-178M22.1	GFAP	PFDN6	C9ORF84	RPL23	GRIN1	TCEAL3	RP11-443A13.5	RP11-468E2.4	PDZRN4	YWHAZ	UBL5	ARF3	INPP4B	GADD45GIP1	TMEM241	MT2A	ZNF565	KCNQ5	PRICKLE1	DYNLL1	RP11-1L12.3	FSTL4	CPXM2	PRPF19	DCHS2	PTPRE	GPC5	ZMAT2	ZDHHC14	CACNG3	TCEAL2	HIP1R	SNRPD2	RP11-463D19.1	RP11-298I3.1	GAREM	FKBP5	TUBA1B	RP11-131L23.1	DSTN	COX7B	RP11-217L21.1	DCLK1	PDP1	NUCKS1	RP13-143G15.4	SLCO1A2	AC012593.1	ADRBK2	C10ORF112	TCEAL4	NXN	TSPAN13	MYL12B	CDK5R1	FN3K	NDUFAB1	HIF1A-AS2	RBMS1	RP11-703M24.5	PNMA2	NPL	HLA-A	CRLF3	FAM19A2	NAT8L	PCDH9-AS4	RP11-81H3.2	NDUFA4	RN7SL1	COL5A3	WLS	TBC1D1	ATG14	SUB1	HDHD3	CDH22	SYCP3	BIN1	LSAMP-AS1	RPL36AL	LRIG1	JPX	SPDYE3	TUSC7	GUCY1A2	SAMD5	OAZ1	FMNL2	CCDC85B	GSTM2	AC016723.4	CTD-2515A14.1	EIF1B	FABP5	SMAP2	CHST9	THY1	CADPS	CLIP3	GRID2	NGFRAP1	NDUFC2	SLC7A5	PPP3R1	ATP5G3	HN1	NDUFB1	NCOA7	RP13-143G15.3	IFNGR2	ENTPD3	CDH4	PLXDC2	TMEM246	SV2A	TTYH1	WBP2NL	KCNJ10	CLYBL	ATP5H	RP11-75C23.1	MT-ND4	RHBDL2	LINC00657	RUNDC3A	COLEC12	LRP2	PDGFRB	MORF4L2	ITGB3BP	NEIL1	CTC-210G5.1	RNF175	NDUFA2	LINC00693	SNHG9	FKBP4	PTCH2	ATP5E	TECR	ATPIF1	LRRC2	RP11-138H11.1	ZFR2	WBP5	FRMPD4	GULP1	ELOVL5	CTA-109P11.4	RP11-508N12.2	OPALIN	GRAMD1C	RALYL	POU3F3	RPL38	BCL2L14	SERINC1	DYNC1I1	PRDX5	CHCHD2	RAB11A	RPL37A	ITPKB-AS1	CALM2	PBX1	ZNF814	BCMO1	PNN	ATP5D	PM20D1	PCSK1N	FAM196A	UFL1-AS1	ZNF680	RP11-526N18.1	MT1E	RNF187	OPRM1	ERBB2IP	RP11-196H14.2	IZUMO4	RNF208	SEMA4D	SMYD2	SLC25A25	ART3	RP11-3L8.3	ZBTB20-AS1	CEND1	OMG	DENND1B	CD74	MRFAP1	STOX1	RP11-712B9.2	ABCC8	ATP2B1	POLE2	ATP6V0D1	SLAIN1	NRSN1	HDDC2	ZHX2	RP5-1029F21.4	PEBP1	PDXDC1	PEG3	IQCA1	RP11-192P3.5	CALM1	CACNA1A	PAK1	ARL16	RP11-678G14.2	COX8A	RP11-666F17.1	AC004158.2	ATP5G1	STEAP2	RP4-605O3.4	SYN2	POLE4	MYRIP	RP3-399L15.3	ADAMTS3	YWHAG	RPL35A	ILK	AC034228.4	PA2G4	MRVI1-AS1	PSRC1	AC016909.1	HLA-B	AC012309.5	CACNG2	STAG3	PDE4B	RPL14	MAL	NACA	COX7A2	NPDC1	HPN-AS1	SNRPN	MYT1L	ZFP36L2	STXBP1	MAML3	PI16	MFSD6	SNTG1	EPB41L4A	CCDC144NL	AC006116.20	NHP2L1	TOM1L1	BCAS1	EFR3B	ARPP21	AC015849.19	CLVS1	PARK7	SNX21	TMEM135	FAR2	SEPP1	RTN3	IL1RAPL1	ATAD5	PFDN2	C1ORF110	NACC2	FAM184A	RHBDL1	RP11-57H12.3	RNF182	SPI1	FSTL3	CFL1	LRRC3B	APC	PON2	FAIM2	CTD-2537O9.1	AC016716.2	TCEAL5	PZP	RP11-113K21.4	AP2S1	ITGA9	NEFL	SRSF5	ARHGAP21	C6ORF62	PRKG1-AS1	SCAND1	PAQR3	RGN	HSP90AB1	PCDH9-AS1	TMEM98	KALRN	CYBA	PPP2CA	CNTNAP4	ELAVL3	NLRP1	NAP1L2	AC007679.3	PIGZ	LPAR3	SLC7A11-AS1	ZNF714	IPCEF1	RP11-93O7.5	STMN3	CDC42EP4	RP11-849I19.1	ARGLU1	GABRA4	FA2H	RPS28	EDF1	ENTPD1-AS1	RPL15	SPOCK1	APBB1	CC2D2A	ADCY8	KCNQ2	SLC25A4	RP11-114G22.1	AC083884.8	CD200	UNC5C	WBSCR17	KCNMB4	QDPR	CTD-3049M7.1	RP11-707P17.1	RGL1	HSP90AA1	AC009133.20	RPS7	RP11-116O11.1	ZNF703	SLC22A17	CELF1	RP11-196H14.3	ZNF708	XPO1	STMN4	SLC28A2	KLKB1	ZNF883	C3ORF58	NDUFV1	TBCB	MCAM	RP11-806K15.1	RP11-887P2.5	MT1G	CACNA1C	RP11-627D16.1	SELENBP1	TCF4	PLRG1	FSIP2	RASGEF1C	HERC3	FMN2	CA11	GABRB3	MTUS1	CLDN11	ISCU	RP11-106M3.3	ADHFE1	HINT1	SYT1	RP11-40F8.2	TRPM3	REEP1	CHL1	WASF3-AS1	LPPR1	XKR4	DNAJA1	RP11-242P2.2	RP11-417F21.1	SPSB3	C2CD5	OLFM1	MPP7	FTH1	ELOVL1	PRRX1	GTF2IRD2B	YAP1	FMO5	COL10A1	MT-RNR1	RGPD2	MTUS2	RBMS3-AS3	PLLP	PRSS51	PTPRO	BAALC	RP3-511B24.6	RPL32	RPL7A	EIF2S2	IGSF9B	ARPP19	OLIG1	IL4R	MIR219-2	CD81	DAO	LUC7L3	RP11-553L6.5	MTSS1L	CSGALNACT1	RAC3	COX14	TAGLN2	LRP4	RP1-43E13.2	RAB11FIP2	BOK	NKX2-2	TRPS1	MYEOV2	NELL2	RP3-525N10.2	HS6ST3	ASAH1	MAMDC2	CCZ1B	ENPP5	AC003102.3	FAM182B	RP11-963H4.3	CFL2	BTF3	AC004041.2	RP5-827C21.2	MUM1	GALNT13	FAM21B	FAT3	LGALS1	CELF2-AS2	AC004237.1	RP11-944L7.4	MT1X	MGST1	FLNB	U91319.1	RP11-793H13.3	AUTS2	LINGO3	ANGPT1	FAM157C	AC017101.10	SPARC	SLC9A9	RANBP17	GRIN2A	TBCK	CDH19	CHRM5	SCRG1	NT5DC3	HEPACAM	NAALAD2	STAT6	ATF6B	IRF9	TIMM10	PEG10	LCNL1	PSMB4	ZNF7	JPH4	SLC3A2	COL6A6	CSMD3	SLC25A26	RPL22	FKBP8	FAM151A	FAM126A	KIAA1217	MAP1B	ST6GALNAC5	TMEM44-AS1	SEC61G	COX5B	ST8SIA5	PRUNE2	RPL31	GNPTAB	DRAP1	CTD-2303H24.2	LLGL1	RP3-325F22.3	NR2F1	SLC3A1	HAPLN2	MRPL51	SYN3	CTD-2396E7.10	AC037445.1	GSTM5	HIST2H2AC	RP11-453F18__B.1	NAP1L5	PPP1R12B	RP11-115N4.1	AC104135.2	RBAK-RBAKDN	ZNF484	RP11-317G6.1	KLHL29	SRSF7	CALM3	CPNE9	RPL4	PALLD	HNRNPDL	AC023590.1	EGFR-AS1	NFIX	RP11-417J8.3	CD47	CA1	LINC00966	RP11-111A22.1	SOX21	TPI1	MAX	MICAL2	CTNND2	SPRY1	SIDT1	IQCJ-SCHIP1	RP11-544A12.4	SH3BGRL3	GJB6	PKM	RP11-514P8.8	LYPD1	CHMP3	JAKMIP1	GJA1	PABPC4	NEURL	FOLH1	ENDOG	CNGA3	GADD45G	RP11-680G24.5	SPRN	RP11-2C15.1	SPOP	ABLIM1	KIAA1107	AP006621.5	GLTP	PSMA7	TXNDC15	EFHD2	TMTC4	HP	SFXN5	GDA	FAM120A	PLCL1	PTRH2	PNMAL1	RAB3A	PEBP4	CNDP1	SLC9A7	RPL24	LRTM1	RSPO2	RBP2	AC074391.1	RNH1	VDAC3	ARHGEF28	CNKSR3	DOCK4-AS1	A2ML1-AS1	CHST7	RP11-32K4.1	ITIH5	SLC26A3	ACTR3C	AC002539.1	CTC-498M16.4	QTRT1	BHMT2	GPSM2	RP11-946L20.2	RP11-575L7.8	KIAA0319	RP11-17E2.2	DECR1	STRADB	NAV1	RP11-473C19.1	CMAS	ARHGEF4	TMEM179B	CTB-99A3.1	RP5-1043L13.1	ANKRD17	PLEKHH1	YPEL3	EPHA7	ARHGAP26-AS1	ACSL3	DLGAP2	C19ORF53	TRIM2	CYP4F3	EIF3J	GSTT2	SNRPB2	RAPGEF4	COL19A1	MTCH1	C3ORF83	RPS27A	AP000688.29	TOMM7	EIF5A	SNCA	PAPPA	RP11-513I15.6	RPS14	TRIM61	ZNF213	C3ORF79	MT1M	OPA1-AS1	RP11-138A9.2	LINC00493	GAS7	C1ORF63	ST3GAL6	LAPTM4A	AMZ1	GTDC1	GRIP1	ROMO1	HIF1A	CDC14B	MARVELD1	PKD2	STIM2	INPP5B	PDE8A	SHROOM1	DENND2A	CDK6	RP11-248J23.6	NPNT	ZNF736	ZMYND8	TMEM161B-AS1	KCNH8	C1QTNF7	B4GALNT1	DGKG	RIC3	RP11-711G10.1	METRN	TSPYL1	ZMYM4-AS1	TMEM178A	PLA2G16	RP11-69L16.4	RGS17	HSD17B12	RP11-397C12.1	PTPLAD2	RP11-204L24.2	HSBP1	EYA1	SEMA6B	ATP5B	PTH2R	AC007038.7	IL3RA	RPS6KL1	CTC-503J8.6	SAP18	C12ORF56	CTD-2054N24.2	RP1-68D18.3	CSPG5	MGAT5	AGBL4	CIRBP	LMOD1	ZIC4	RPS24	PSMA4	B3GALNT1	RP11-804N13.1	AGAP8	H2AFZ	RP11-840I19.3	POLR2K	RP11-10L7.1	GNPTG	ZHX3	TPST1	CTC-498M16.2	RP1-197B17.3	PID1	TPCN1	RP11-563J2.2	EEF2K	PREPL	CLSTN3	HCP5	PTPRK	CLSTN2	RP1-155D22.2	RBM4B	PWAR6	SERBP1	CNTN5	RP11-161I2.1	RP11-452H21.1	ZNF609	ID2	BICD1	GPR37L1	BST2	KIAA0232	RNF219-AS1	RPS6	IL6ST	DPH1	BRK1	ATOX1	GINS3	VEGFB	AC093110.3	WASF3	SNRNP70	WFS1	NUAK1	RP11-215A19.2	C8ORF12	RUFY3	CTC-459F4.5	GPD1	EYS	FAM184B	RPL6	RPL36	CAMK1D	CCDC88C	PNPLA6	FREM2-AS1	RP11-499P20.2	GAB1	B2M	KANSL1	SNORD89	HECW1	TTLL5	TCEAL8	ICA1	TSC22D2	SYT9	PTRF	TAPBP	WIPF3	TSPAN3	NUF2	RP11-61I13.3	RP11-191L9.4	RP11-802E16.3	CADM2-AS1	CPLX1	SNX32	RP11-498M5.2	CPB1	MGST2	ZFYVE21	SPATA6	RP4-791M13.4	AC108142.1	CNKSR2	ANXA2	FADS2	CTC-340A15.2	KIAA1211L	CCDC170	FGFR3	RP11-640M9.1	CD99	DMTN	KIF6	C2ORF88	UQCR10	PTPRT	PLXNA2	RP11-321A17.4	UBB	EPAS1	RPL27	PTPRZ1	RTN1	KCTD8	DLEU1	TMEM9B	C11ORF63	TSC22D4	RP3-467L1.4	VEGFA	ATP1A3	BEX4	CRELD1	LHFPL4	TMEM261	TMEM256	RP11-545I5.3	MPDZ	KCNJ16	SLC2A12	NDUFA11	ACSM3	NDP-AS1	RASSF2	GREB1	MRFAP1L1	SEPT4	LRRC37A	PHACTR3	CPVL	PFDN4	ERLEC1	TMEM59L	UBA52	IL17RB	RP11-760H22.2	KRTAP5-AS1	ARHGEF10L	LAYN	RP11-463I20.3	ATXN1	CAMK1	ROBO1	PDE8B	CYP4F12	TPD52	PCLO	SH2D4A	ATG9A	ADRM1	APOLD1	ATP6V0B	SLC27A1	RP11-420K8.1	HSPE1	GPRASP2	COBLL1	RGR	RP1-251M9.2	TMCC3	RNF19A	COX7A2L	SORL1	CUEDC1	RP11-76G10.1	SEZ6L	CLEC5A	CALB1	CPEB2	STXBP5L	TMA7	COL28A1	ZNF81	HMGN3	DYNLT3	EGFR	MED4	GTF2H2	AC002383.2	GSTO1	CTD-2510F5.6	SAFB2	LEPR	PRB1	RPL28	SERPINE2	U2SURP	RP11-203B9.4	FN1	BZRAP1-AS1	RNF220	RP11-14N7.2	RPS15	RP11-281A20.1	DSCAML1	FREM3	GNAI1	RP1-256G22.2	MZT2B	RP11-514P8.6	NELFE	TRIP12	GOLGB1	TNRC6B	RPL29	TMEM168	C9ORF78	RP11-184D12.1	RP11-983P16.4	UBBP4	NACAD	HPRT1	CCDC18	TGFBR3	HNRNPA2B1	VPS9D1	DCTN3	NT5C	TSHR	RPS16	ARHGAP5	TBC1D9	RPS25	CLDN18	LINC00486	SMC1B	RAP1GAP	TCEAL7	C4ORF50	ZNF512	MEF2BNB	SEC24B	NEU4	RP11-122G18.5	HHAT	GHITM	EMX2	NUDT14	KCNAB1	SFXN4	RP11-354P11.3	SLC22A15	EIF4G2	SMAD6	KIAA1671	AZIN1	ITGB4	SLC24A3	MPP6	RP11-23N2.4	RAC1	KLHL1	SASH1	TXN	TOM1L2	RP11-507B12.2	FAM102A	ENPP2	ARHGEF1	ENTPD3-AS1	PXK	TAZ	HAP1	RP11-775D22.3	C2ORF72	LINC00982	ARL9	PLCXD3	CDC37	LGI4	TPRG1L	PDGFA	DOCK2	IDI2-AS1	CBX3	SEMA3B	HS3ST5	IFFO1	OGFOD1	PICALM	SNAP25	GNG12	EVA1C	RP11-23D24.2	MRPL17	RASSF4	A2M	ANK1	TRAF3IP2	ZBTB46	HPSE2	C5ORF34	TRMT10B	AP2M1	RP11-446N19.1	DDX58	FBXL13	PDCD1LG2	D2HGDH	MT-ND4L	RP11-33N16.2	LARGE-AS1	TCF7L1	CABYR	CNTN3	POU3F2	RP11-384C4.7	NDUFS7	FCGR2B	RAB6B	GNA14	NOP56	NEK10	MLF2	RP11-506H20.1	ABCD2	AC018890.6	KIF3C	C9ORF16	PRRT1	NDUFS6	THRB	RFX2	POLR2I	THSD1	CTD-2293H3.2	SNCG	ITM2C	SLTM	VAT1L	RP11-85B7.4	CWC15	PUS7L	CCS	SRGAP1	PDE2A	RP11-166P13.4	CHI3L1	STMN2	COL5A2	AP004372.1	AC008277.1	PCDH7	AC005532.5	CEP350	HEG1	FGF2	BUD31	PRR5L	RP11-345M22.1	OSBPL11	RP11-341G5.1	FAM66D	LTBP1	FNDC3B	ENDOD1	VWC2L	SESN3	FUT8	USP3-AS1	CMYA5	RMDN2-AS1	COPS4	PELI2	CAMTA1	DTNA	TTN-AS1	CTC-297N7.9	SCRN1	MIDN	LARGE	FSD2	AC002429.5	SBDS	P2RX6	MAGI1	OSER1	KIAA1324	CYCS	IDNK	RASAL1	RP11-305E17.6	ATAD1	LINC00240	PEX1	CTD-2277K2.1	CD46	THSD4	VCAN	AMMECR1	GAP43	TUBB4B	TTC6	RMDN2	TMLHE-AS1	RP11-499F3.2	PRELP	RNF149	ALDH1A1	DDIT3	CX3CL1	ZSWIM7	MDC1-AS1	AC018730.1	RP11-10K17.6	CLMP	RP11-766N7.3	SEC14L1	SCARNA9	MEIS3	FAM13C	NDUFB7	CDKN1B	RMST	LAMB1	TCTN1	CRADD	PPP3CC	YWHAE	GREM2	NDRG1	WWC1	FAM90A26	CA5B	PTPN7	PIK3R1	MEIS1	RNMT	CDH12	ELMO1-AS1	AC005740.5	RP11-752G15.8	CASC7	P4HTM	CPLX2	MACROD2-AS1	SNAP25-AS1	BEX1	CLEC2L	CCT7	SPDYE1	TMEM130	DUOX1	AP001172.2	ARHGEF25	MOGS	CNIH2	AC007383.4	NCKAP5	PLAGL1	AKR1C1	NPIPA5	SOGA2	CHL1-AS1	DLGAP1-AS4	ANXA6	MRI1	PRKCB	PIK3C3	C19ORF25	CALCOCO1	C19ORF60	C3ORF49	ATP1A1	FGL1	PMEPA1	CDCA7L	COPS8	IDH2	CTD-3037G24.3	MEI4	PHLDA1	MOB3B	KCTD2	ELOVL2	KLHL28	TRIM22	SLC8A3	CLMN	EIF1	DACH1	HOOK2	C12ORF39	SPINT2	ANKUB1	ZNF804A	SAT2	RP11-354M20.3	ADAMTS17	NHP2	TMED10	ABTB2	RBM28	AC026202.3	HMGXB3	TGFB1	ARSB	KIAA1598	LHX4	DBF4B	FAM19A5	TYMS	ZBTB7A	RP11-586K2.1	GPR87	TP53RK	NEK6	PRR24	CNPY2	PDPR	SNRPB	PGAM5	FAU	PRDX2	ENO2	CTA-292E10.6	BTBD9	RP11-1H15.2	RP11-166B2.1	RP11-230B22.1	ZSCAN18	SETD5-AS1	GPNMB	DENND3	C8ORF34	SH3TC2	PPP2R3C	RPL37	POGZ	BMS1P20	RP5-1180C18.1	RP11-399K21.11	RP11-927P21.1	MON2	RP11-108M9.4	SLC18B1	DDT	C10ORF90	SMN2	FGF12	TNIK	RP11-262H14.3	NRG1	SERF2	NTNG1	GLIPR1L1	DISP1	MTCP1	RP11-385J1.2	SCNM1	WBP2	CHAC2	NAPRT1	SRI	MAP4	ANTXR1	COX6A1	RP11-648L3.2	PPL	AC010890.1	FZD8	AC007204.2	DLG1	ZNF471	RP11-274H2.2	CSF1	RP4-545C24.1	HAGHL	PCDHGA10	USP32	HES6	STAU1	CASS4	C1RL	CTD-3020H12.4	AC004019.13	PSMD7	PDZRN3	DGCR5	IFI27	NTN5	KCNK2	FAAH	RP11-195F19.5	PPP2R5A	UBL3	POMP	FAM32A	USP34	GLT1D1	RAMP1	RPL34	GALNTL6	RP11-43D2.2	RP11-92G12.3	CTB-180C19.1	RDH11	PTPRD	RP11-382A20.5	AC007461.2	KHDRBS3	RP11-210M15.1	INTU	TRAPPC8	GOLGA4	C1QTNF5	AC007228.9	RP11-318C2.1	SLC7A8	GSTK1	ZDHHC20	RP11-58G13.1	TNPO2	RP11-649G15.2	TMEM9B-AS1	CACNA1B	SSBP3	CNTFR-AS1	RP11-16E12.1	TRMT1L	REEP2	IGFBP7-AS1	HES5	ENOX1	ILF3-AS1	ZC2HC1C	KDM3A	SSB	RPL8	CTB-31O20.2	SF3B14	GPHN	EML1	FAM127A	RAB6A	RP1-117O3.2	KREMEN1	CTD-2368P22.1	TACC2	SLC22A4	SLC8A2	HCN1	LINC00901	RP11-103C16.2	RP11-417B4.2	CTD-2031P19.5	RNU5E-8P	PIEZO2	RP11-977G19.12	AC010226.4	XRCC5	FADS3	RP11-264L1.4	RP11-126O1.4	C21ORF62	B4GALNT3	TM2D1	TMEM127	RP11-1017G21.5	HPN	KAZN	AC073342.12	RP11-399K21.13	KY	CHMP1A	AC104532.4	ZNF197	RHOU	RP11-334C17.5	SOX9	CHMP5	HIBCH	TSHZ2	ATP5G2	HAVCR2	ZNF114	ASPA	PDE4DIP	OXTR	NEAT1	FIP1L1	IDH3A	PMP2	AC011997.1	PTCHD4	DNHD1	AKAP12	H2AFY2	RP4-604K5.3	PDLIM3	RP11-619F23.2	RP11-382A20.4	RP11-509E16.1	RP11-474B12.1	KIF21B	NEK1	CCDC65	GBP7	MTMR8	RP11-379B18.5	HTRA1	RP11-768G7.2	F3	ADAMTS1	SLC35C2	POLR2L	AC008440.5	KIF17	MTMR1	RP11-490D19.6	RP11-737O24.2	ATP6V0E2-AS1	CTC-340I23.2	OSGEP	ZNF749	FBXO17	AP006216.12	LEMD3	PCSK2	SLC1A3	RP3-430N8.11	NDUFB5	ZNF257	KPNA6	RP11-111D3.2	MBD3	MARCH6	PCBP1	RP11-13J10.1	TMEM151B	SUSD1	LHFPL2	NOTCH2	RP11-68I3.2	AC106873.4	TPT1	ZNF521	RP11-505E24.2	CCL2	AP000282.2	ZNRF3-AS1	M6PR	ATP5J	RPL19	RP3-388E23.2	EBF1	PRKAR1A	CCNC	ARHGAP26	IL7	OAT	PNMA3	EPN2-AS1	HEY2	RNF181	CGGBP1	CTC-232P5.1	LPIN1	AFF3	RAN	SMYD3	KBTBD12	DTHD1	MCF2	AKT3	RIN3	PHIP	SLC2A4	RP11-242P2.1	CRMP1	RNF150	RP11-667K14.5	AC018462.2	MIEN1	JAM3	CCDC39	AC007285.6	ST3GAL1	PTCHD1	COPA	GRINA	RP11-211G3.3	AP000857.3	DSC1	PRAF2	PTMA	EIF4EBP2	RP11-542P2.1	SHF	BRD3	SLC16A7	SAC3D1	USP43	DHFR	HK2	MRPL52	TRAPPC2L	LINC00032	NME1	MAN1A2	XRRA1	JAM2	EIF2S3	NTHL1	CTC-550B14.7	ZBTB20-AS2	CTD-2049O4.1	RP5-827C21.4	CCND3	NLK	ZNF404	TMEM229A	DAAM1	PPP1R3F	AC009501.4	B4GALT2	RTF1	ADAP1	RP11-3B12.2	TLK1	SEZ6L2	AC004540.4	AHI1	BMPER	RP11-2B6.2	ZNF91	CTD-2516F10.2	MAT2A	CAP2	OSBPL3	RAB4A	PPA1	ANKDD1A	OGFR	TTC14	CYP3A7	AC092675.3	ZNF552	PMP22	TRMT10C	RASGEF1B	SNRPF	MOBP	PTBP3	SLC22A23	LSM3	VAC14	PRDX6	PPP2R2A	RP1-8B1.4	DTX4	ATP10D	PRSS23	SH3D19	AP003039.3	ZFAND3	ELMO1	C1GALT1C1	SRA1	IFI27L2	HCN2	FOS	TRO	RGPD1	NCL	ENO1	RP11-430C7.4	C1ORF228	RP11-50E11.3	PLEKHO2	SEMA4A	AQP4	STK19	FHL2	KSR1	C19ORF70	WIPF2	TIPARP	EFEMP1	RP11-584P21.2	NELL1	CMTM7	RP11-364C11.2	HGF	USP45	TMEM181	ASNS	TPBG	PAM	SSX2IP	PIP4K2A	TIAM1	AC012317.1	CPM	EHBP1	TCP1	CXORF30	CD59	RPL7	RP11-627J17.1	LDLRAD3	PAH	NEB	CTC-264O10.1	IGLON5	AP000962.2	PAX6	NPIPB15	CTD-2561J22.3	PPARG	OVOL2	FNDC7	AMN1	KATNAL2	ANGPTL1	C21ORF90	FNDC4	AC069368.3	RP11-222A11.1	RP11-472M19.2	HVCN1	SCUBE3	RP11-39M21.2	RSBN1	RGS6	PRDX3	USP46-AS1	F11	CNGB1	TRDN	ANKRD36	GGT5	RPS21	IQUB	YKT6	DOCK4	ATG4C	WNT2B	HSF4	RND3	RP11-15A1.2	H2AFX	CTNS	C1QTNF1	DDX24	GSG1L	SARS	EIF3G	CLASP1	OPCML	USB1	TCF7L2	GLUD1	RP11-543H12.1	SHOC2	ITGB5	RP11-488C13.5	ATG10	MIR181A2HG	SLC24A5	KDM4C	DDN	RP11-69H14.6	CTD-3018O17.3	RP11-307B6.3	FSD1	ZDHHC24	MMP17	LDLRAD4	RP11-567G24.3	RP3-368A4.6	NPTXR	CABLES1	RNPC3	ASPHD1	FAM49B	LTBP3	SCAND3	RP11-557C18.3	ACHE	CACNB4	C12ORF10	RP11-498P14.5	RP11-420N3.2	ADPRM	HLTF	C6ORF10	CPB2	TMEM167A	KAT6A	SEPT3	NID1	ZNF282	RRP7A	UBE2Q1	ERI3	TIA1	EMC4	NMRK1	HIP1	AGTPBP1	MRPL19	RP11-265F19.1	MAN2A1	RP11-831F12.2	CELF2	RP5-940J5.6	RP11-296I10.3	LINC00478	RP11-1084J3.4	TLN2	GABRB2	RP11-473I1.5	GPR37	ITGA1	PDE1A	NFASC	CBR4	PRRC2C	ANG	RP11-16L14.2	AC073333.8	POLD3	EIF4G3	NKAIN3	ELF2	NDFIP1	IK	LIPG	RYR2	INSR	PHEX	IL13RA1	MARK2	NET1	PIP4K2B	FRG1	TBCA	RP4-665N4.8	AC017074.2	DBX2	DST	BCAN	DZANK1	AHCYL2	KCTD17	RP11-353N4.8	RP11-697E14.2	SENP7	TSPYL4	AP3S2	CXXC5	SNX31	RP11-557H15.4	BANF1	PPP1R12C	NDUFA13	KLHL5	CSPP1	AF127577.11	MAPKBP1	C5ORF17	ABCA1	COX4I1	RP11-285G1.9	EPHB2	MGLL	RPLP2	RP11-475A13.1	TENC1	KIAA0408	B3GALT1	NUMBL	LAGE3	RP11-739G5.1	AKT1S1	NFIC	MAF	NDOR1	ERI2	ALOX12	GAS6	COX10-AS1	GUCY2C	ARHGEF40	STIP1	INTS6	ACADVL	NPIPB5	PLBD1	SLC25A6	EMP2	RP5-1007M22.2	STAT3	RBM26	SRSF11	PFDN1	NCOA1	RP11-474G23.3	ARPC5L	CUTC	COX16	HTR2B	SCOC	PFKP	DMGDH	RNU4-2	CAMKMT	GLIPR1L2	WDR41	LINC00698	PITPNC1	ZNF503	CNOT2	LINC00669	RPL18	AR	GORASP1	BRD4	SRGAP3	PURG	VIPR2	RPL13	RP11-754B17.1	TMEM66	FHAD1	CHD4	MADCAM1	NPEPL1	RP11-174G6.1	SPAG1	OTOGL	RP11-295P9.3	PDXK	LPIN3	RNF217	RP11-624M8.1	CPE	GPR63	GABRB1	IPO9-AS1	LASP1	TMEM108	RAB14	ID1	LRP2BP	RPL3	RPL27A	HMBOX1	RP11-337C18.8	ZNF444	KIF1B	NDUFC1	CST3	EIF4G1	TTC28	SLC6A11	DDIT4	EVI5	LARS	CCDC24	KIF13A	RP11-390B4.5	RP11-165H23.1	ANGPT2	PPAPDC1B	WWC2	RP11-255H23.4	CLTA	HEATR4	RP11-680F8.4	SLITRK2	CCDC64	DDHD2	SRSF2	RP11-297D21.4	RGS3	CXORF36	DTD1	AKAP11	SYTL4	TSPAN7	MED13L	CD82	SPATA2L	DGKB	CTD-3065B20.3	HMGB1	SKIV2L2	HECTD2	RP11-192H23.6	ADAM11	C10ORF129	RP11-89K21.1	MORF4L1	USF2	LENG8	ZNF827	CTC-338M12.4	MRVI1	TMEM38A	NACC1	RP11-439H8.4	EPHX1	RARRES1	ZFHX3	CPOX	RNF111	INTS7	RP1-78O14.1	NFX1	AP000892.4	LIN7A	MAGI1-AS1	TOMM70A	ATP2B2	MT-ND6	NPIPB4	RP11-104E19.1	KIF5B	CETN2	PANK3	FXR2	PCMT1	GNAL	E2F3	PDE10A	IDI1	MAPK12	RP11-685M7.5	PNKP	SYN1	DAGLA	RP5-850O15.3	LRRC37B	C1ORF195	RPP25	HGSNAT	RP13-514E23.2	SHISA6	STARD4-AS1	EEF1D	CTC-265N9.1	RMDN3	NDST1	RPL39	WDR11	NFE2L3	DGUOK	ZCCHC24	SURF2	SNED1	MFAP3L	SERHL2	CTD-2280E9.1	KIAA1109	ANXA5	SERP2	RPS20	RP11-516C1.1	B3GALNT2	RP11-89M16.1	SHARPIN	HSPA8	LINC00320	RP11-320H14.1	WNT7B	RP11-782C8.2	EML6	NDUFB10	UBE2K	RP11-611L7.1	METTL2B	LTBP4	CTB-46B19.2	AC015971.2	C11ORF31	SNRNP27	PER3	HOMER1	CYS1	RNF24	COL14A1	PTN	ACTN1	CDH20	RP11-118E18.4	WDR11-AS1	SERINC3	CTD-2537I9.12	STEAP4	RP11-155G15.2	SKI	FAM210A	NRIP1	CENPT	RP11-296O14.3	SCARNA10	NCOA2	CUTA	MT1F	RP11-268P4.4	RP11-57H12.5	IL5	FEM1A	HIBADH	CASK	TNPO3	OSBPL1A	MTERFD3	POU6F1	NKX6-2	LINC00338	ZFPM1	INTS12	RP11-305L7.3	ADAMTS16	DPYSL4	TRIM44	RP11-321C24.1	UNC5A	TONSL	ARID2	CTC-444N24.11	ADAM21	MRPS12	TNR	ERC1	CDIP1	RP11-701B16.2	PMM1	ABCB9	RPL9	HIF3A	RDH10	PPP4R2	PSMB6	ENTPD1	EVI5L	TEX10	ABHD3	C1ORF87	CTB-133G6.1	AHSA2	ZYG11B	STPG2	TM6SF1	CSF2RA	RP4-719C8.1	GYS2	MAOA	STX17	BAG1	PPAT	NAV2	MKLN1-AS1	ZNF70	RP11-301H24.3	LINC00470	ZC3H11A	PCDHGA1	ZYX	TMEM18	IL1RAP	ANAPC11	RXRG	TBC1D5	CTD-2298J14.2	LHFPL3	MIPOL1	AC090044.1	NQO2	ZNF507	RAB11FIP1	UBL7-AS1	RP11-37B2.1	SKP1	LIPH	ERAP1	RHBDF2	SLC15A3	PPP2R4	CYSTM1	CSNK1E	PPARA	AC016747.3	TRMT112	ARHGDIA	TSTA3	RPL18A	RN7SK	NOP10	TRIM9	SECISBP2	RP11-318A15.2	ZNF516	PLP1	RIC8B	ORMDL1	RP4-813F11.4	MPC1	MUTYH	GOLT1B	NAV2-AS1	SSRP1	RP11-603J24.5	RP11-619L19.1	TCHP	ERMN	IL10RB	HCRT	CD9	ABCG5	PAG1	ZRANB1	AES	FHOD3	MIER2	DOCK6	PTEN	COQ4	ZFHX2	RPL13A	FERMT2	RP11-286E11.1	WDR88	FMN1	RP11-357N13.1	MT1H	LDLRAP1	PARD3B	CCNYL1	MLANA	CTA-276F8.2	EMX2OS	VAV3	LFNG	RP1-187B23.1	YTHDC1	SEC13	VWA5A	AP000473.8	ARHGAP24	AC131097.3	ERCC5	ZRANB2-AS1	RPL30	SEL1L3	USP40	RAB11B	CDKN2D	TMEM50B	SNX19	CLTB	SLC25A29	RP3-402G11.26	RP11-219A15.4	TSHZ1	MOAP1	MMP24-AS1	S100A13	COL9A2	RP11-307E17.8	PPP1R11	RTDR1	SPPL2B	ZC3H15	POM121C	BAG3	KIAA1244	COX7A1	ARID4B	HMGA2	NRN1	SLC17A5	KIAA1958	CACNB2	TAF1B	KIAA1324L	PLCG1	CERS5	KLHDC8A	UNC80	TRPC5	MAST1	AP1B1	PCDH10	OTUD7A	C11ORF74	SGK3	CNDP2	PGM1	FZD7	RP11-284F21.7	PIGT	RP11-123O10.4	RPL7L1	RBFOX2	FAT2	LEPREL1-AS1	GLS	AC007193.9	GLS2	RP11-766N7.4	AC107218.3	RP11-123B3.2	GM2A	RP11-257I14.1	TRAPPC1	RP11-248J23.7	SPOCK3	CCAR1	TMEM160	RPL10A	KRT8	AGPAT4	ABAT	GRM1	ZNF626	C14ORF132	SLC31A2	LINC00472	KLHL4	INE1	PLEKHA2	TPGS1	SMARCA2	TRAF3IP2-AS1	DISC1FP1	CCDC122	NUDC	CALCRL	SCARNA5	NT5C2	RASSF8-AS1	RP11-843P14.1	USP42	MSMO1	TRIM17	OLFML1	PPT1	MT-ND5	RPUSD3	ZKSCAN1	RANBP3L	BCL2	MAP3K1	PSMD8	PARP8	UPF3A	LINC00894	TEF	RP11-673E1.4	RNF215	LINC00426	TGFBR2	PIGB	ATF4	TSPAN11	IFNGR1	RAD51-AS1	MMD	OSTM1-AS1	CCDC37	EEF1E1	RP11-1055B8.4	PALM2	EPB42	RP11-758M4.1	ERMARD	RP11-384M15.3	CTD-2017D11.1	ZIC2	ARHGEF18	UBE2Z	SGCG	ZNF407	RASL10A	RPS13	CSNK2B	ADCK4	PAPD5	RBMS3-AS1	RP11-187O7.3	MAF1	RASAL2	RP11-624C23.1	SYNPO2L	TRIM13	DDX5	DOCK5	CMTM2	PHAX	CCDC38	THOC1	KHDC1	DGKD	CTA-85E5.10	UBE2V2	WDR17	SGK223	SLC35E2	PIK3R5	F10	SLC26A9	WISP2	PAWR	RAB30	MKNK1-AS1	AC005154.6	ATP8B1	SYNGAP1	CEACAM1	EID2	PI4K2B	RP11-845C23.3	GPI	MYH7B	SLC25A39	LINC00174	AC002116.7	MUC20	AP000320.7	CHSY1	LCOR	PDIA6	SLC35F4	DUSP16	ARPC3	BHMT	ATP6V1G1	SYT11	ILF2	SLC6A1	PYGM	CHSY3	DNAJC3	C1QTNF3	AASDH	RP11-429O1.1	IGFN1	NBAS	RP11-260G13.1	HHATL	SERTAD2	PGBD5	PLCB4	PDPN	CLIP2	ADAMTS18	APLNR	AC007040.11	OTUB1	ZCCHC2	UTRN	ARHGAP42	RP11-408H20.2	GRIK2	IAH1	MYOZ2	NUDT13	RP3-404F18.5	A4GALT	RP11-613D13.5	AGAP3	PATZ1	SH3GLB2	TUBGCP4	PPP2R3A	AGAP4	RP11-82L7.4	RP11-302B13.5	CTD-2196E14.4	APH1B	FHIT	RFX1	ZNF891	TMEM140	ABL1	GRB10	RP11-403A21.3	EPB41L4B	CORO2B	TIMP2	PTPRG	AP4M1	RGS11	RP11-350N15.4	ZCCHC11	RP11-617F23.1	NECAB2	FAM57B	ACOX1	NPRL3	SMAD5	PCDH12	LINC00341	PHYKPL	CTD-3025N20.2	ADAMTS9-AS2	BDH1	FSTL5	UGT8	SIPA1L2	ZBTB4	PFN1	TRAPPC6A	PDE6B	CECR2	PAN3	TRABD	STPG2-AS1	USP13	TMC6	SEMA4G	HSPBP1	MON1B	COX17	FBXO22	TTC3-AS1	ADAMTS9	CTD-3076O17.2	GPBP1L1	ESYT3	AP001347.6	SLC25A37	USP53	RP11-1060G2.1	RP11-388C12.1	LINC00957	SAMD4A	CNTNAP5	RP11-426J5.2	UNC45A	MLK7-AS1	FCGRT	SLC27A5	TBC1D31	DDX39B	RP11-133F8.2	RP11-252A24.3	C9ORF153	ANGPTL4	RP11-173B14.5	ME1	RARRES2	LINC00893	SIRT5	AMIGO2	LAMTOR4	OXCT1	OPA1	RP11-611O2.5	LINC00311	WNK2	HS1BP3	GALNT10	LINC01004	INPP4A	TMEM132B	ANKRD30BL	LINC00621	MARK3	WDR82	GTF2H5	ROCK1	SERPINF2	NPTN	ARMCX6	ARRDC4	AREL1	TMLHE	MGP	WWP1	RP11-219E7.4	SVOP	BTG1	LINC00535	ZNF385A	ZNF664	RP11-152P17.2	SMC4	RPS11	RP11-475O23.3	BAIAP2L1	AHSA1	AMN	VDAC1	CBX5	RP11-298J20.4	NOVA1-AS1	KCNAB3	NRP2	AMT	SLC26A8	CELF4	NAP1L3	C15ORF59	INTS6-AS1	ACOT7	CTD-3239E11.2	EFNB2	RP11-326C3.12	ARMC7	VRK2	SLC4A8	BTAF1	PPP1R15B	PUF60	SEC14L5	SIN3B	FXYD7	GRIA2	RP11-22P6.2	SGTA	STEAP1	NDN	RPL41	MEPCE	ADCY5	ZFHX4	RP11-361H10.3	CTC-513N18.7	RP1-3J17.3	LINC01003	MT-TL1	AC009065.1	KAL1	RP11-180M15.3	AC068542.1	RP11-324I22.2	RP11-360F5.1	RP11-494I9.2	STRC	CTD-2336H13.2	ZNF512B	RP11-378A12.1	PRDM10	ARG2	TCTE3	PSD	AC069513.4	USP7	ZNF397	MT3	IRGQ	HLA-DRA	PGRMC1	RHBDL3	TAF2	ANO5	RP13-36G14.4	CHCHD10	CTB-161M19.4	CYP46A1	MYRFL	AFMID	CCDC6	SEMA6D	WDR83	RPS4X	SEC14L2	SPINK13	L3MBTL1	PINK1	SHFM1	LINS	DNAH14	ANGPTL7	RP11-834C11.8	CTD-2006C1.2	TSKS	MDC1	RP11-724M22.1	RP11-689P11.2	ELOVL4	RASGRP3	RP11-301H24.4	ZMYM3	RP5-1132H15.1	POMZP3	ADAMTS12	COLGALT2	ATP1B3	UBC	AK3	UBE2A	RP11-981G7.6	CDHR3	MYO9B	PPM1B	CAPRIN1	RCN2	RP11-745L13.2	RP11-816J6.3	AC114730.3	RP11-234B24.6	COPRS	CBX6	KLRD1	ARL4A	WDR93	STON1	NUTF2	RP11-91P24.7	RP11-332H18.5	RP1-27O5.3	C5ORF64	DYSF	GNB1	ZNF24	STON1-GTF2A1L	VWCE	FBXO2	NMD3	ATP1B2	PEA15	RPS6KB1	PLA2G4C	ZNF611	TMEM165	AC091878.1	CTC-228N24.1	PXN	PDE6C	DIRC3	IMP3	ZNF146	EXOC7	ATG16L2	TTYH2	KCNK13	COX15	UTP14C	ZNF641	SLC44A5	RP11-621L6.2	RP11-215G15.5	AC011841.1	CD200R1	SCG3	GLIS3	TRIM16	MICALL1	CTD-2260A17.3	STXBP5	LINC00086	PSD3	ARF6	RP11-334N17.1	LMO2	TMEM258	CELSR2	CCT8	UBA5	C17ORF96	NFU1	AGPAT1	TUSC1	AK9	RP11-83C7.1	PUM1	RP11-252A24.7	SLC2A5	C2ORF69	SIRT3	PSPC1	FAM127C	CRTC1	UBE2E2	MYO1D	SRPX	ATP11B	ANXA1	RPS10	TK2	B4GALT1	ENHO	RP11-108E14.1	SFXN2	RBAK	SURF6	EIF2A	AC016910.1	AC105461.1	P4HA3	RELL2	SALL1	SH2B3	NWD1	NARF	GABRA2	GCNT1	FKBP15	RPL12	NSMCE1	SND1	AFG3L2	PHYHIPL	FIBP	NDUFAF3	ACSM5	WAC	RP11-25L3.3	YDJC	EAF1	PGLYRP1	AGFG1	MAST4	AHR	RP11-217E22.5	LINC00844	PLSCR4	MAN1C1	FAM229B	LRPAP1	TCEAL6	RP3-508I15.14	RNF141	FNBP4	SLC1A2	ARIH2	RP11-24J23.2	NEK5	MYO5C	TSPYL5	ASXL3	RPS2	LINC01088	LYPD6	SPCS2	ABCB1	SEC61A1	OXA1L	LINC01024	C6ORF106	GTF2A2	AC009410.1	RP11-760N9.1	AURKAIP1	SEC61B	C20ORF112	ZSWIM4	RPA3	COL4A2	INTS1	RP11-563M4.1	SLC35B4	ZC3H8	NECAB3	AC133633.1	SCN1A	CXORF22	CTD-3131K8.2	KLHL35	RP11-619J20.1	ARHGAP19	GPR156	TMEM60	FAM193A	AC079610.1	LAS1L	TGFB3	TMUB2	PCGF5	MAPK6	RP11-403I13.4	LINC00907	ALDH4A1	DAP	METAP2	SYCP2	RP5-1085F17.4	TSKU	AF131215.5	C11ORF82	RP13-39P12.3	CTC-339F2.2	PSMD2	PAXBP1-AS1	ARHGAP29	KBTBD11-OT1	PEX5	HMOX2	GMNN	GANAB	RP11-611O2.1	NEURL2	CTB-109A12.1	C12ORF57	ATP6V0E2	CCDC66	RP11-451M19.3	IGSF23	ZNF98	NTM	DOK6	CTD-2006H14.2	RP11-156K13.3	AC096574.4	MGRN1	SNX25	GDAP1L1	RTN4RL1	ZNF621	SUGP2	DLGAP1-AS5	CTD-3184A7.4	IRF2BP2	AATF	RWDD2A	TBC1D9B	AP000688.1	OIP5-AS1	TRIM28	RP11-223C24.1	WNK1	FAM210B	PCDHB4	HNRNPH2	TENM3	ACTR1A	BEX5	GATAD1	SGTB	PPM1A	IWS1	SLC7A10	TTLL6	AC005682.8	PCDHA1	NOVA1	NRG4	MTMR10	SUCLA2	MEA1	PCM1	SAMD1	SNPH	CAT	REEP4	SLITRK5	CCDC136	RP11-321N4.5	P2RY12	CTB-78F1.1	GCLM	LCN12	PLCD1	RP11-498D10.5	EFCAB14-AS1	BTBD8	ZBED6	MTOR	AIDA	PFN4	SERPINB9	LRRTM1	RBMS3-AS2	SCLT1	ABCA8	ICA1L	RARS	SMG5	TAX1BP1	KCNIP4	CTC-490E21.12	PHF3	MFGE8	UBAP2	MLLT3	ZCCHC7	C9ORF156	CD14	RP11-109I13.2	CTA-293F17.1	ZNF761	RP5-1021I20.1	AC016757.3	NOTCH1	AVPI1	ZNF710	PSMD10	ACVR2A	SH3YL1	DNAJC2	COMT	CTC-513N18.6	TAOK3	RP11-487E13.1	AC092835.2	HPCAL4	MOB1B	ZNF525	TMEM201	LSMD1	STYX	SP1	RP11-145E5.5	NR2C2AP	TRIM46	RAB3GAP2	SLC45A2	RP11-748C4.1	RP11-389O22.1	C17ORF89	RP11-495P10.3	PRR14L	HPS4	MKNK1	SHPRH	MAGEH1	HLA-DMA	CETN3	TOLLIP	DIP2C	RP11-95D17.1	KIAA1456	NEBL	FBLIM1	DOCK10	CTD-2033A16.3	UNC5D	UBOX5-AS1	CDO1	CYP3A5	RP11-573D15.2	CTD-2587M2.1	PTPRS	BBX	ZIC1	LRFN4	SEC11C	ATP10B	RP11-849F2.8	RP11-473M20.14	TRNT1	TAOK1	RP13-395E19.3	AC137723.5	RN7SL635P	CDC42SE1	KCTD13	MSTO1	NOXA1	NNT	UBE2M	EFCAB14	CPNE4	COL24A1	SMPD3	TLE1	NME3	RP11-66N24.4	FBXO45	MYOM1	CARHSP1	ULK4	ING3	MED19	CAPZA1	TMEM63C	RPS3	PHKG1	MARCKSL1	C6ORF89	SCAMP1	TEFM	PARK2	RP11-950C14.7	RRBP1	GLDN	RP11-700H13.1	RP1-283E3.8	BET1	SPRYD3	ISY1	MYH14	RP1-317E23.3	AC003084.2	CTD-2026D20.2	RPS8	NARFL	MOB3A	NBPF9	HSD17B7	VIM	PRDM16	AC083843.1	VAMP8	RP4-651E10.4	MSH3	ZNF22	RP11-778H2.1	TMIE	MCM9	AC079117.1	SYNJ2	SCN9A	RABL2B	RP11-70C1.1	C1ORF52	FAM110C	ACTG1	LDHA	SRP14	ZNF720	MT-TV	AC067969.2	SLIT2	SLC38A1	C19ORF82	GLOD5	FAM135B	ABHD12B	NIPBL	PICK1	SLC47A1	AC090186.1	LCA5	UBE3A	TMEM55A	POU6F2	HBG2	FILIP1	HAAO	RP11-583F2.2	VPS13A	CYP2J2	HTATSF1	IL17RA	PCGF3	LINC00936	RPS18	CERS6	FAM186B	LINC00909	FAM134C	GPR75-ASB3	OXR1	FAM134B	RP11-366L20.2	FBXW8	ANKIB1	RP11-179A16.2	SLC44A3	RP11-64D24.2	ZNF789	ZBED4	RPL26	RP11-727A23.10	NSUN3	PTPN2	BAZ2B	DNAH9	RP11-95P13.1	AC023481.1	RP13-225O21.2	SOD3	RNF144B	BARX2	CRK	PAXIP1-AS1	SSBP4	GRIK5	IFT74	RP11-547I7.2	NAA40	ZCCHC17	KIAA0930	RP11-475O6.1	MSR1	COX5A	CTA-29F11.1	BID	EGLN3	AP000233.4	TRAF1	AC016683.6	PHKA1	HECW2	OSBP	RP11-344E13.3	RER1	DNAJC5	SLC9C1	SLCO2B1	EFHC1	STK40	SSPN	LINC00662	CMBL	DCDC1	XXBAC-BPG154L12.4	TMPRSS11D	BAI3	RP11-307P5.1	WDR73	CTC-347C20.1	RP11-473M20.7	RN7SL860P	SKIL	ACKR4	TJP2	LINC01085	ZNF428	SRP54	YLPM1	SAFB	POM121	RRP9	ATP6V0A1	RP5-1074L1.1	RN7SKP90	CTD-2113L7.1	ARAP1	VEZF1	IFITM3	BCAR1	COG6	GNB2	MROH7-TTC4	ITPR1	RP4-798A10.2	RP11-263K19.4	MASP2	RP11-509J21.1	RRP8	ZNF804B	PEX19	CYFIP1	PARP6	ZBTB18	RP11-268J15.5	GNB2L1	PFDN5	BSDC1	ABCG1	AP4E1	ADAM8	EHD1	CTC-297N7.5	PDAP1	PTGES3	WHSC1L1	HMGN2	SAMD4B	XIST	MRPL55	MLX	SPNS2	PHLPP1	CCNJ	CTD-2651B20.3	LAMTOR1	EPB41	C19ORF18	ZNF562	NRXN1	ITGA5	RP11-539L10.2	RP11-539L10.3	MFN2	RP11-223P11.3	RASGRP2	AC007246.3	OSBPL6	METTL3	RCOR3	BCAS4	SORCS2	MPHOSPH8	COTL1	CDK5	RAPGEF2	FBXL6	FBLN2	MRPS18C	RORB	ERBB3	FGD4	MLLT11	RP3-523E19.2	RP11-402L6.1	C12ORF40	SYCE2	SEPT8	USP51	RP11-304L19.1	TBX2	AL109761.5	VAMP1	DIEXF	FBN1	RIC8A	RP11-26P13.2	RP11-114N19.3	LRRC34	SCARB1	EED	TCF7	LYNX1	CFLAR-AS1	RP11-434D11.4	UBL4A	GUCY1B3	CUL4B	DNAH11	ZNF726	SAMD10	PTGDS	AC074117.10	DCLRE1C	ARL2	IRS2	FZR1	TTC30A	GPC1	ATRIP	DDRGK1	DDX27	RP11-886H22.1	CADM2-AS2	RP11-867G23.3	CRTAC1	FBXL2	NDUFB6	BDH2	NFIB	CTD-2007H13.3	FAM204A	COX10	NARS	CA7	MTSS1	JUNB	TBC1D12	DHTKD1	HTT	TSSC4	RP4-769N13.6	POLR1A	EFNB1	LIX1L	GALNT1	TPP2	AC005592.2	TARS	ZP3	RECQL	GBP2	OSMR	RP11-377D9.3	AC093627.12	ICK	MEGF10	RP11-862L9.3	APTX	SFPQ	TMF1	PCDHB2	RP11-77G23.2	CEP97	AURKA	CMIP	ALG13-AS1	RPL21	SCD5	RP11-395G23.3	AC066593.1	KIF24	SEPT7	ITPK1	TWF2	SSH1	OST4	CEP68	AC091132.1	IGF2BP2	ASS1	B3GAT3	SYNC	FAM171B	CSTB	ZNF768	CSRNP2	TXLNG	HIVEP1	AC034220.3	MYNN	DCDC2B	RP11-390N6.1	ZDHHC9	PNCK	LRIF1	ALS2CR11	CELF5	HYKK	MTPN	TTC19	PLCH2	C4ORF32	ZNF302	RPRD1B	CCDC34	IP6K1	ZDHHC6	RNF157	CNTN4	PKD2L2	UBE2H	NIPAL3	ID3	SPINK8	MMP15	BAIAP3	CA3	RP4-756G23.5	DGKE	RP11-696N14.1	NBPF12	RP5-968J1.1	MGAM	NADK	AC004538.3	NRP1	AC097721.2	RPL5	DCLK2	CREB3L2	MESDC2	PLEKHH2	LAMA2	CD302	RP11-319G6.1	TAX1BP3	DSCC1	EPHA6	ATF7IP2	RP11-455B3.1	AC004463.6	RNF219	SGMS1	NF2	ARHGAP18	CPT1A	CCSAP	FBXO7	ZBED1	TSPYL2	SCMH1	SEPT2	BBS7	YY1	ESR2	ATP2A1	C10ORF32	LINC00511	RP11-398C13.6	PHACTR2	UBE2G2	RP11-279F6.1	RP11-379K22.2	RP11-355E10.1	AGPAT3	DNAH6	CTD-3222D19.2	PTPRF	FAM149A	ATP8A1	PRKAR1B	SYCP2L	PLCB3	NARG2	PRMT3	UBP1	EPB41L3	ZNF546	FAM213A	HELB	RP11-439E19.1	RP11-410E4.1	TAPBPL	RP11-383C5.7	C1QL1	ANKRD13B	BNC2	RP1-40E16.12	PAFAH2	GSTM1	MCL1	C4ORF45	NAIP	MSTN	USHBP1	MIRLET7DHG	SF1	ZDHHC21	POGK	RP11-654A16.3	CDK17	RP11-227G15.3	FAM85A	G3BP2	TUBA1A	FAM198B	CREBRF	UNC50	FAM135A	DAP3	CBS	CECR1	RP11-166O4.5	RP11-480A16.1	CDC5L	PKIA	KDM6A	TMEM178B	RPL11	RP11-135A24.2	RP11-1080G15.1	RP11-894J14.5	CRTC2	GAS8	FCHO1	CANT1	ATP13A4-AS1	HSPB6	TEX26	MPRIP-AS1	CTD-2349P21.5	RP11-296K13.4	SELM	CTC-366B18.2	RP11-505P4.7	CYB561	NOMO3	UBE3C	RP13-216E22.5	PNPLA7	MIF	MVB12B	PTGR1	RP11-475O23.2	RP11-329J18.2	BEAN1	SNORD109A	ELMOD1	ADRA1B	RLBP1	GPC3	FBXL12	CBX4	ADK	KCNT2	AC007743.1	RP4-777D9.2	MFSD10	RP11-413H22.2	CRB2	CTB-55O6.12	WDR52	RP11-250B2.6	RP11-403D15.2	GPATCH11	VAPB	RP11-507B12.1	C5ORF63	RP11-111E14.1	KIAA0247	FBLN5	STK3	CORO1B	MBTD1	PCNXL2	MLXIP	ATXN7L3B	PHF21A	RP11-450K4.1	LINC01057	PLCL2	SEC63	GPR64	SOGA1	RXRA	NDUFAF6	SLC9C2	SMAD7	MRC2	ZHX1	RP11-327O17.2	RPN2	MPV17L2	CSRNP3	CLN5	AC007970.1	PDE7A	GALK1	KIF2A	MBNL3	PDK3	ZNF583	LCP1	RP11-770J1.3	SMOX	UBAP2L	THBS4	MRPL35	RP11-968A15.2	ABHD2	RHOT1	RNF146	TIMM22	RPP38	GNB4	HKDC1	RP11-77P6.2	CYP4V2	UPF1	TMEM235	C17ORF76-AS1	ODF2L	GAPDH	NRBP2	SOX11	ERGIC1	FAM167A	RP11-518L10.5	RP11-307L3.4	LAMTOR5	RHBDD2	RNF216	GXYLT2	ZNF189	SLC25A3	TDRD6	INPP5D	LINC00087	KLHL36	FAM53B	LINC00862	CDH10	FAM81B	KPNA4	SOCS2	PYGB	RP11-429J17.2	JMJD1C	ASCC1	IGFBP5	SCML1	EP300	AAAS	RAB34	FAM13A-AS1	RACGAP1	ZNF596	NR3C2	SCGB2B2	RP4-755D9.1	ARHGAP35	CDH23	MGAT4B	SMARCA5	ERCC6L	RP11-966I7.3	BAZ1B	CTD-2350J17.1	RP11-690D19.3	MT-ATP8	RP11-6N17.6	TMEM220	ZNF766	ANKRD23	GCFC2	CCDC178	RP11-110I1.11	ARL5A	RANBP9	FBXL7	CTB-152G17.6	SMARCA4	CPED1	SULT1C2	MPRIP	CEP170	KIF26B	GIGYF1	LPAR6	NSG2	KHSRP	GOSR2	RP11-613M10.9	ZNF503-AS2	RP11-594N15.2	PCSK5	IKBKG	TMEM150A	SMS	C10ORF118	RP11-190A12.8	SPHK1	AC016582.2	ERCC6	SHANK3	SCAF11	STK10	RP11-136F16.1	ZFY-AS1	USP33	SCN8A	BCAP31	FAM65A	NKTR	RP11-75C10.9	MTERFD2	DLG3	DUSP18	NUTM2A-AS1	ANKRD33B	HSP90B1	PHYHD1	RNF152	SH3BP4	FRA10AC1	MTERF	GABRA6	PREP	ITIH4	RNA28S5	CHADL	TMEM59	TBC1D17	TET1	RP11-73M18.8	NCMAP	ZNF142	PLN	ABHD17B	PCCA-AS1	RP11-1114A5.4	MLEC	POLR1C	XXBAC-B444P24.14	RP11-157I4.4	RIMS1	CHD2	RP3-428L16.1	ARHGEF2	TMEM72-AS1	MFF	AP4B1-AS1	G3BP1	CDC14A	ZBTB44	CYP27A1	RP11-266N13.2	EZH1	NR3C1	CTD-3096P4.1	ARMC2-AS1	XYLT1	PTP4A2	SPTB	RP11-847H18.2	LINC01033	ACSL4	CTD-2162K18.4	RP1-167G20.1	HMGN1	RP11-146F11.1	EZR	PLXND1	AMPH	TTC7B	PTPN4	LRCH1	EFCAB2	ZNF34	RP11-818F20.5	CLCN6	TOMM22	CHMP2A	REC8	KIAA1143	RFFL	BFAR	KCNMA1	RP11-90E5.1	SENP6	PODXL2	INHA	SYAP1	RING1	MIPEP	AC004540.5	RFX4	MAPK8IP2	LRRC1	CLDND1	UBE2R2	TNK2	HDAC2	GMDS	RP11-165J3.6	MECR	DNAJC15	HEATR5B	ATG16L1	TUBA4A	ISPD-AS1	RP11-656D10.3	BOD1L1	ST3GAL5	FZD2	CCT6B	CTD-3105H18.18	RP11-24N18.1	ASPN	DACT1	PITPNM1	TOP3B	MYLK	HEYL	EFCAB7	TMEM115	FAM69C	KIAA1432	SEMA6A	DCAKD	ITGA7	SOX2	UBALD1	CLN8	RP11-216N14.8	TICRR	VPS13D	CAHM	LA16C-395F10.2	ADAM32	OLFML2B	SIDT1-AS1	KIAA0226L	SPPL2A	RP11-140I24.1	RP11-181B18.1	WASF2	SPATA41	ERI1	RPS3A	RP11-66H6.3	TMEM164	ALDOA	ZNF420	NUFIP1	DENND4A	OSGEPL1	RP1-67K17.4	TMEM175	RP11-230G5.2	RP11-381K20.2	GGA1	DHX9	DNAJC6	LRRC4C	RP11-432B6.3	FNIP1	KDM5A	LRFN5	EIF2B5	GMPR	NPIPB6	AC139100.3	AIG1	STK32A	ATG4B	GPR176	RP11-363J20.2	SPATA7	MUC4	KIAA0195	CYP7B1	ANO6	TAF1D	TIAL1	ECI2	RP11-308D16.4	ACTA2	FASTKD2	ATP5C1	MPHOSPH6	PCED1B	SLC22A3	AIFM3	C11ORF80	GTF2F1	MT-ND3	MAST3	MYL5	TTC36	DAB2IP	MRPS21	BBS9	MED12L	ALDH2	AP1G2	TSEN54	C9ORF142	PLCH1	TMEM132A	RP11-347P5.1	COASY	KPNA3	HDGFRP2	SIGMAR1	ADAM12	CDK19	GEMIN2	MTHFD1L	C1QTNF6	EXOC6B	PMM2	RABAC1	AL590867.1	SYT15	BCCIP	PABPN1	NSG1	RP11-973N13.4	FGFR2	LINC00958	PSMB5	TNRC18	GNG4	ASPRV1	SNAI3	ORC6	GORAB	WDR25	AC009495.2	MFAP3	CNNM1	PNISR	BEND3	ESRRB	RP11-402G3.5	RERE	INPPL1	RP11-155G14.6	NECAB1	RBPJ	RHOXF1	KIAA1147	CSF1R	PGP	LINC00866	EGF	CHMP4A	SENP3	LIMA1	MARCH8	CTD-2281E23.2	VARS	SLC2A1	DNAJC24	CCDC53	SLC25A5-AS1	WDR26	UBXN7	FAM66E	RP11-27N21.3	OSBPL10	ITGAV	CLIP4	CAMK2G	GABRG1	YOD1	DDO	AJAP1	ARL15	CHRM3	SLC8A1-AS1	CDH24	KMT2C	SPAG16	NGEF	FMO2	APCDD1	AC007563.5	JDP2	GTPBP2	ARPC5	KTI12	ZFR	KCNB1	RNASEK	RP13-270P17.2	RP11-661A12.14	SLC25A5	SLC25A21	AC084219.3	SCIMP	ZNF778	GARNL3	PCDHGC3	SETD5	HDGF	POLR2G	NAT10	RP11-479O17.10	RP11-427H3.3	TTTY14	RP11-1017G21.4	ST6GAL2	RAPGEF1	ATP5L	PWWP2A	WNT3	PPP2R5E	ZNF540	ROR2	CYP2R1	ST3GAL2	CCT3	LGALS3BP	ABI1	AP001172.3	C14ORF23	EPB41L4A-AS1	GNAQ	CSNK1G1	RP11-697E22.1	ZNF234	MUS81	AP001627.1	ALG1	RBM14	RP5-965F6.2	MSL2	SUPT3H	AC007620.3	RP11-162G9.1	SPIN4	THOC6	TOLLIP-AS1	PTPRCAP	MYBPC1	MKI67IP	RHD	NR2F1-AS1	RP11-404E16.1	TFCP2	ZNF155	MRPS33	CTD-2530H12.4	RP11-730G20.1	GRM5	FAM222B	RP11-426C22.5	TPP1	PGM2	RP11-353M9.1	MARC2	PDZD9	MEIS2	SLC7A2	CMC2	KBTBD3	AC091153.4	RPL17-C18ORF32	TMEM150C	ALPK3	IGDCC4	RP11-1149M10.1	CTD-2197I11.1	CEP85L	PRKD1	XXBAC-BPGBPG55C20.1	POLR2J4	RPS23	USP8	USP19	CUEDC2	NETO2	SLC30A6	TMEM27	PJA1	SLC2A9	LRRN2	PHF23	LARP1	AP000344.3	TIGD1	C19ORF73	CTC-559E9.6	RP11-169K16.9	SMAP1	KBTBD6	WDR86	RP11-379H18.1	RP11-396C23.2	CTB-118N6.3	TPD52L1	RNF126	CTH	MRPL40	RP11-382J12.1	TTLL4	MAP4K5	FAM153C	PCDHB11	CTD-2189E23.1	PILRB	SZRD1	ATP1A4	ZNF100	AC018647.3	DBH-AS1	NPM1	AC104699.1	CABP1	NFATC4	SH3BGRL2	ACAT2	BBS10	PFKL	TMEM254	RNF13	QSOX2	RABL2A	PREB	TBL1XR1	R3HCC1L	NHSL1	TFG	GAL3ST3	TRRAP	AHRR	DEPTOR	PRR13	ARFGAP1	RP11-138A9.1	RP11-464F9.20	ESR1	UCHL1	GHR	KLF12	PPP1R9B	RNU4-78P	RP11-478B9.1	SAP30BP	TMPRSS11A	UQCRC1	RP11-589M4.3	ACVR1	XYLB	RP11-27M24.3	CEP57	QRSL1	GOLGA7	CIRH1A	RP11-267C16.1	TAF5L	RP11-6J21.2	RP11-458F8.4	FUT10	FAM20A	LYRM1	OTOS	MTIF3	RP11-35G9.3	MARCH3	TOR1B	ZNF841	AC015923.1	DCTN1	ERCC6L2	CHDH	TXNL1	EIF4E3	HARS2	BDP1	S1PR3	SPINK5	WNT5A	FAM117B	RP11-110I1.12	HMGXB4	C3ORF14	LDHB	AC092431.3	NUDT16	MDH2	PI15	TPTEP1	AAMP	RP1-39G22.7	PDCL3	RBM4	ATP6AP1	XPA	TLE2	CKB	ADPRHL2	PHKA2	PPP1CA	CCK	DNAH17	DAB2	PSMD4	TGIF2	RAB39B	SPTLC1	SLC11A2	RP11-443O13.3	PREX2	AC007193.6	FAT1	RP5-1073O3.7	OSGIN2	AC003006.7	ISM1	RAB32	TMA16	DHRS4L2	TNC	RP11-363J20.1	RP11-266L9.2	RAB11FIP3	SEPT5	EML2	SRBD1	AC004447.2	NMNAT3	ROPN1B	C19ORF66	RMND5B	RP11-268P4.5	USP6	ITGB1BP1	RP4-769N13.7	ZMAT1	TMEM106B	DSC2	CCDC109B	RP11-343N15.5	RP1-240K6.3	HSBP1L1	INPP1	POR	TANGO6	GDF10	LEPRE1	CTD-2213F21.2	ABO	ATRAID	RP11-572C15.6	POLR3K	RP11-337N6.1	CCDC25	MKL2	ARPC4	AGA	RP5-906A24.2	STAM2	AGBL5	PHACTR4	MRS2	AC007389.3	TMEM56	MFSD5	PREX1	PPP2R5B	CTNND1	RP11-428J1.5	CD226	RNF169	RP11-324I22.4	SCARA3	C7ORF49	RRP15	CAMLG	LINC00116	TMEM259	RP11-500B12.1	LRRC61	RP11-26J3.1	WWTR1	SIX3	RP11-20E24.1	ITGA6	ATG2B	CCDC159	GLDC	ATP6AP1L	RUNX2	EID2B	DEK	BEST1	RP11-579E24.2	RP5-884C9.2	RP11-966I7.1	SYT17	CA2	RP11-434C1.1	ZNF121	LINC00299	AC006160.5	KIAA1328	AP3D1	STAC2	RP11-63G10.2	FAM63B	RP11-154D17.1	RP11-138P22.1	CYR61	OTX1	PAK1IP1	RP11-884K10.7	DUSP11	ATF1	RFX7	RP11-1035H13.2	EFCAB4B	FAM206A	AC133680.1	REPS2	RP11-546K22.1	PDLIM7	RERGL	DNAJB4	IGSF6	TBCD	RP11-477H21.2	EIF5	RP1-37C10.3	BAG6	LINC00639	TTLL9	MT-TP	RHOQ	CNBD2	RP11-320P7.2	CTB-32O4.2	RP11-436D23.1	AQP4-AS1	DBNL	GPR137B	EBNA1BP2	RP11-430G17.3	RBMX2	GPX1	CTD-2554C21.2	TRAM1	TSNARE1	EIF2B3	CRISPLD2	C4ORF22	MAP3K3	SLC51B	EVC	EEF1B2	RP4-724E13.2	KIAA0368	STAG3L5P-PVRIG2P-PILRB	ITPKC	RP11-47I22.1	BMPR1B	TSGA10	CTB-31N19.3	ICOSLG	HSPB1	CBWD6	JPH3	LSM12	AC003665.1	C1ORF122	MYO15B	LIMS1	CPNE3	PSMG3-AS1	NMT1	ZNF275	LRRC58	EMP1	AC072062.1	TTYH3	HLA-DPA1	ZNF395	LRRTM3	UTP11L	MRPL20	CTC-542B22.2	AC093391.2	MYSM1	KAT6B	GOLM1	RPS15A	P2RX1	RP5-1039K5.13	C9ORF147	LYRM9	MAP7D3	RPN1	SATB1	PSMD5	B4GALT5	MARCH1	TAF15	LARS2	SEC14L6	ZNF665	RP11-665G4.1	RP11-261P24.2	LURAP1	PAIP2	ACRC	RGS19	DAZAP2	SCARNA2	HNRNPA0	BCL2L15	RP11-21M24.2	GTF3C3	LEPREL4	AC107081.5	POLM	KPNB1	RP11-218M22.1	C6ORF99	TMEM17	NAT9	EMILIN2	SNAP91	DISC1	RP11-77K12.1	RP11-436F23.1	SERAC1	ZBTB33	LRAT	RP11-533E19.5	CTD-2503I6.1	SLC6A7	C15ORF38-AP3S2	DUT	AC005841.1	ROR1	ALDH8A1	ZCCHC6	SYS1-DBNDD2	C9ORF72	ROCK2	SYPL2	GABARAP	ACP5	RP11-439C15.4	ZNF655	PXDN	RBKS	PLS3	FKBP11	FTO	CTB-131B5.5	RP11-227G15.8	COL16A1	DAND5	SMAD4	RNASEH1	TDRD3	ZNF226	RP11-266K22.2	CTC-534A2.2	ABCG2	SYT14	BIN3	EFHC2	SYPL1	ZEB2	RP11-452K12.7	SPIN2A	CASC3	CTC-507E2.1	RP11-603J24.14	GIPC2	PCBP3	RP11-642D21.2	PSD2	NDC1	SLC9B2	MKX	DNAI1	FEZF2	ANXA11	NPM2	NINL	RP11-141A19.1	HNRNPUL1	RASGRF1	WDPCP	PHGDH	RP11-930O11.2	MRPL21	RP11-119F7.5	KB-226F1.1	ADAM20P1	CAPN10	ZNF630	PSCA	CTDSP1	FAM19A1	PFKM	GCAT	EYA4	C16ORF89	USPL1	TRAK1	PLXDC1	KCNE2	HDLBP	RP11-63C8.1	ZNF652	RBM27	KIAA1755	GLRX2	RP11-434C1.2	MYO18A	HOMER3	CTD-2147F2.1	ALK	TNS3	HARS	SLC44A1	DFNA5	CTD-2201I18.1	RP11-184I16.4	ILDR1	TG	RP3-326L13.3	RP11-563E2.2	LRRK1	GLT8D1	DEF8	PANX2	CTD-2650P22.1	TMEM185A	ZNF594	ABCC1	PTCHD2	LINC00998	PSME4	ARID1B	CLDN20	HCAR1	DNMT1	SDS	FBXL5	GPR107	CCDC88B	PTH1R	EDC4	ECHDC2	OMD	RPL36A	TMEM214	USP11	RP11-76N22.2	PLS1	LHFP	CCNY	CTD-2196E14.9	PACS1	RP11-510J16.5	RP11-815J21.4	BMP7	SLC35A4	AC073343.13	AC007401.2	RP11-156E6.1	PCF11	LSM6	KLF7	LINC00526	DDX59	CAPN10-AS1	RP11-657O9.1	KANK4	ASMTL-AS1	TBKBP1	MGME1	COMMD1	RP5-894A10.6	GLCCI1	RGAG4	DHRS3	GAPDHS	MPHOSPH9	NBPF10	AP1S1	TAF11	RP11-945C19.4	KCNMB3	SIGIRR	MYLK-AS1	TCEB3	PPEF1	FADS1	ACCS	RASA1	UBXN1	AC093818.1	C9ORF37	GALNT15	DUSP3	DDX11-AS1	PPDPF	N6AMT2	RP11-396O20.1	ZZZ3	RPAP2	KLHL9	NEDD4L	RSBN1L	RP11-182I10.3	CTD-2013N24.2	MTDH	RP11-267N12.1	CACHD1	NOP58	COQ10B	MINA	NUAK2	CTC-264O10.2	PARD6A	EDA2R	BZRAP1	AC004053.1	FRMD6	FAM221B	CIITA	SSU72	RP11-259O2.1	EMC7	C4ORF27	DPCD	FHL3	RP11-31F15.1	RP5-1085F17.3	FLNC	CHD5	SSH2	STX19	SEPW1	RP11-737F9.2	DCHS1	UBL7	TMOD2	SLC25A12	HLA-C	CCDC62	PRELID1	PPP1R14A	SLC29A4	GS1-124K5.3	MBD4	ANKS1A	SEPT11	INADL	RP11-248G5.8	SEC31A	PRNP	RSPH1	PRR16	ZNHIT1	CDK5RAP3	PORCN	AC007383.3	BAHD1	HADHA	DPP10	INTS10	RP1-273G13.3	DPH6	ARF1	RHCG	SDF2	UBR3	AC003005.4	LINC00222	LINC00467	NCK1	MFI2	IMPA1	HES1	SPACA5	RP11-274B21.10	PTCSC3	GSG1	TTC32	CTC-255N20.1	DUS2	AC074289.1	CHST15	SNX3	RP11-404I7.2	HTATIP2	STAG2	RP11-347C12.1	AADAT	RP11-507M3.1	RP11-16B13.1	PTCH1	CTSL	SLC25A17	ABCA7	RP11-1E3.1	LINC00680	ZBTB8OS	C15ORF40	RP11-57A1.1	CORO7	MAFG-AS1	AC009505.2	NCAM1	RBM47	MUSK	CARS-AS1	DHRS11	SECISBP2L	AL162431.1	GTF3C4	CCSER2	THBS3	RP11-807H7.1	BCL2L2-PABPN1	PEX26	TMEM63A	WDR46	VPS36	RP11-744I24.2	RP11-383C5.4	RP11-193F5.1	ADAM33	REV1	CREB3	YTHDF3-AS1	CNTN2	BAIAP2-AS1	PABPC1	STK38L	TRAPPC10	APBB1IP	GPAM	GRIK3	SLC25A15	FAM159A	PDGFC	C11ORF49	DDX31	FNBP1L	TMEM133	MGST3	CTNNA1	RP11-536C5.2	TAF8	RFWD2	KIAA1984	CTD-2410N18.5	STK11IP	ACAA1	CCDC58	RP11-65M17.3	PRPF39	TMEM129	IFT20	NELFB	SRSF3	RP11-798K3.3	FEZ2	AVEN	LNPEP	ANKRD6	CASP8AP2	CCT4	AKNAD1	ZNF311	MMP24	TTLL12	CNGB3	SLC20A2	APOL3	C18ORF54	FMR1	MDGA1	CITED2	RP11-305E6.4	ZNF83	RP11-264C15.2	RP11-77K12.8	RP11-2E11.9	SH3KBP1	NTRK3	FOXO3	UPK3B	AGO4	SWAP70	ZNF676	CTD-2336O2.1	ART4	GIGYF2	LSM4	ITM2B	VSIG10L	DIAPH2-AS1	DZIP1	AC007098.1	CERCAM	UBTF	RASD1	SF3B5	PARN	DENND5A	ATP13A2	GINM1	SRRM1	FASTKD1	GPRASP1	LANCL2	CDH11	SRPRB	GAK	ABHD15	AC074138.3	MDM4	TVP23B	MZT2A	STRAP	SLC10A1	RABL6	APOL2	KCNH3	KIAA2018	DAGLB	DTD2	CDV3	RP11-624L4.1	KCTD15	RP11-1055B8.6	C1ORF101	CPT2	ULK3	FBXO42	EPS15	HFM1	CELA2B	C10ORF35	IQCH	ADCY3	ATM	RP11-1E4.1	RBM10	RP11-876N24.2	RP11-234K24.3	STARD3	RP5-1021I20.5	SCCPDH	GMFG	MLXIPL	PARD3-AS1	CTNNB1	UCP3	RP1-90G24.10	RP11-752G15.6	RB1	MARCKS	HMSD	ANGPTL2	HSD17B14	INO80D	SLC2A11	TM9SF3	RP11-488L18.10	MYL6	RP5-857K21.4	CTD-2555O16.1	PEX11A	AC006130.3	FKBP3	AC092782.1	PTPN12	CDC7	PCBD1	SPATS2L	ZNF862	WDFY2	RP11-202D18.2	PLCE1	SEC23B	C19ORF38	GATSL1	TAMM41	FKBP1A	CALCB	OGG1	ANKDD1B	NOTCH2NL	RP11-315D16.4	SERHL	SNRNP25	FOXP1-IT1	RP11-81H14.2	C17ORF59	BDNF	AFF4	CTC-497E21.3	CTD-2165H16.4	COPS6	ACAP1	GNL3	LGMN	RALA	CTB-58E17.1	RP11-731J8.2	RNASET2	NDUFA6	CLINT1	RP11-526F3.1	RP11-813I20.2	RRAGC	CAMKK1	ANKRD20A4	GUCD1	RP11-166P13.3	ZNF833P	SFRP2	UNKL	COL4A3	FNDC3A	CTC-510F12.2	PSMB2	THAP1	TIMM17B	ANAPC10	NBPF20	PIGC	SEC24A	RSF1	PCMTD2	PDHX	NCAPD3	CD96	P4HB	CBR3	RP11-61A14.3	RP11-137L10.6	TRIM69	PHLDB1	PEX13	SLC36A1	POLE3	RP11-545G3.1	EHBP1L1	AF131215.4	RPE	RP11-739N20.2	PSMC3	ARMC8	AMDHD2	MRGPRF	GPR146	C10ORF10	RP4-717I23.3	RP11-264I13.2	ZNF497	MRPL48	HSDL2	RP11-703H8.7	RP4-756H11.3	AC002472.13	RP11-857B24.5	IRF1	CCDC11	ITGB8	NRGN	ARL6IP1	SLC35F3	SIRPB1	KIAA1161	MAP1LC3A	TAF9	TRMT2B	PCOLCE	AC005037.3	ZIC5	TCEA1	OCIAD1	RTCB	OPRL1	PPIE	EFNA5	AL592284.1	SYDE2	NAIF1	METTL14	UBAP1	KIAA1407	RP11-483F11.7	PRKAG2	ZBED3	CDKL5	FBXO43	RP11-10C24.1	AC005306.3	ENPP4	PRKCQ-AS1	INSC	MCFD2	KIAA1549L	IPO8	E4F1	GPX2	AP006621.8	GLIS1	STT3A-AS1	HSPA14	SLC28A1	AC127904.2	VWA3B	LINC00667	SLC43A3	ZNF341	AP000462.3	C1ORF112	RP11-396O20.2	PAXBP1	C5ORF15	DMAP1	TXNDC17	GAL3ST2	SLC16A3	PSAT1	RP11-981G7.2	ARHGDIG	RP4-782G3.1	RP11-1105O14.1	CD2BP2	LINC00654	SLC38A2	BMP4	GRK5	RP11-192P3.4	ETHE1	LARP4	LMCD1	EPHA5	RP11-267M23.4	RBM42	AF131217.1	RP11-266O8.1	RELB	PDCD6IP	RBM15B	CDKN1C	SPANXA2-OT1	HEXB	WARS2	C1ORF213	UGGT2	DSN1	DCXR	AP1G1	RP11-159D12.5	ETNK1	EPB41L1	TMEM136	NIT2	CTD-2126E3.1	CCDC59	ANKMY1	DDX51	HELLS	CLUAP1	PPP6R3	AC114730.7	FOXK2	CNTNAP3B	AC011043.1	STK39	PPM1G	NAP1L4	TANGO2	VMAC	CD44	RP11-290D2.3	CSNK2A1	PTPLA	ZNF713	LPAR1	PIK3CB	UBR4	JPH2	FKBP10	DYNLRB2	ATP11A	ARHGEF10	TUBGCP2	RP11-139I14.2	CYP39A1	SNTB1	AC016722.4	SLC16A8	ADAL	MRPS6	AMPD2	RP11-94P11.4	RNF180	GFPT2	WAC-AS1	LINC00856	AP3B1	ALKBH5	PHF20	PCID2	TAS1R1	AEN	IVNS1ABP	RAD21L1	CEP41	RP11-299J3.8	COLGALT1	Z97053.1	GMPPA	RP11-46J23.1	RP11-306I1.2	CTA-747E2.10	AC019100.3	MAP2K3	LARP6	ANTXR2	ARHGAP6	ERCC1	CENPB	TDRD5	RP11-798M19.3	RP11-10L12.4	ERV3-1	NUPL2	AC007036.4	COG3	RP11-758M4.4	RP11-112J1.2	RP11-177F11.1	RP11-127B20.3	LINC00609	TRDMT1	RP11-34F13.3	CDC40	C1ORF50	FAM115A	CLK4	RN7SL674P	NFE2L1	GDPD2	CTD-2017C7.2	DTWD2	RILPL1	TMEM47	SFT2D2	CENPI	PRMT5-AS1	PPIL3	RP3-436N22.3	VPS11	CYP4Z1	ZDHHC3	WARS	ABCC11	TRMT2B-AS1	C18ORF8	ADCY9	RBPMS	MED24	UBXN6	COMMD5	AMFR	RP11-403P17.3	PPP2R1B	ANKRD10	CHRNE	LRRC28	ARID1A	GRIA1	RP11-288I21.1	HK1	PAPLN	PSMB3	RP11-122A3.2	KDM5D	ZNF517	CTHRC1	RP11-669M16.1	RP11-318A15.7	RP11-729I10.2	ARL8B	RNF8	TXNL4A	DOPEY1	AMD1	MEOX2	RAD51AP1	AC005943.4	RP11-356M20.3	AL646016.1	WDR24	DDX25	UCK2	CSTF1	RP11-734I18.1	CSMD1	FAM156A	Z83844.1	AL360154.1	ST7-AS1	EPHB6	MVP	AMOT	WDR44	RP11-121C2.2	PAQR7	C1ORF74	SNAPIN	PROM1	TJAP1	OAS1	CXXC4	TBP	TMEM208	PAN3-AS1	MYLPF	SYT12	BTBD18	ISY1-RAB43	ELMSAN1	NKRF	RP11-196G18.22	CCNG1	SPAG5-AS1	SRPK2	SELT	DCPS	ZNF277	UPK2	RP13-923O23.6	TECTA	LMBRD2	RP3-331H24.5	MRPL27	TAPT1	GLCE	PAPD7	ZNF691	AC132186.1	CTB-171A8.1	IFT172	SETDB2	GPR183	SUPT4H1	CCDC171	RP11-57G10.8	KRTCAP2	ARID5A	YIF1B	LAMP2	RP11-166B2.8	ATXN7L1	RP11-326E22.1	C15ORF52	ADD1	MRPL54	SUV39H2	APC2	MT-CO2	SLC35E4	IL15RA	RREB1	DERL2	ERVK13-1	DCTN4	ACSL5	RP11-203P2.2	MCM3AP-AS1	FAM174A	LINC00106	SLC26A7	LDHC	SAMD13	CTAGE5	HS3ST3A1	LINC00085	VPRBP	PIKFYVE	STH	RP11-178L8.3	RP11-484D2.2	CTD-2050B12.2	SOX13	EPC2	ZNF10	WDR83OS	RP11-373N22.3	CHCHD3	SHROOM4	RP11-540O11.7	PRR11	CLDND2	RP11-449P15.2	RP11-461O7.1	DNAJC7	LENG8-AS1	TCEANC	IL11RA	CLIC1	RP11-575F12.1	FREM1	RP11-677I18.3	TMEM128	RP11-108K3.1	DESI2	COPS5	HMX1	BAI1	LRP1B	METTL25	INTS3	ZNF3	RUNDC1	TXNL4B	PIK3C2A	RP11-561I11.4	PDLIM5	CAMKK2	ZNF638	GATS	RP11-1246C19.1	COA1	SLC35B1	EIF3A	AP000487.5	ABCA12	RP11-115D19.1	CORO1C	C14ORF164	CRKL	MANEAL	PLEKHA4	FAM19A4	ZNF791	CTNNBL1	UBR2	SHISA4	SNRPG	SLC12A8	LPO	AC012370.3	RPS6KA1	CDC6	PHKA1-AS1	FAM76A	RNF157-AS1	LRRC69	RP11-365N19.2	SRD5A3	RP11-544A12.8	ZSCAN23	GRIPAP1	WDR64	CTNNA3	SLC16A1	RPS6KA5	TMEM19	ATXN3	NRG3	LA16C-390H2.4	JAKMIP3	AC012456.4	PWP1	COL4A3BP	NHLRC3	RP1-45I4.3	CHST4	CLDN10-AS1	SAMD11	EMCN	C9ORF92	DHX36	RP11-30L3.2	BCL6	PPHLN1	ZNF627	AMACR	C6ORF163	COL22A1	CTD-2203K17.1	RP11-69I8.3	AC015987.2	MTCH2	KLF15	RP11-390F4.3	UTS2	ARID5B	IGSF5	RP11-84A19.4	RN7SL704P	PIK3C2G	SDC4	ORC2	SLC15A5	FNDC9	TSFM	NEFM	AKAP1	GABPA	EMP3	THYN1	RASGRF2	NCKAP5L	RP11-63A1.1	RP4-647C14.3	RP11-514P8.7	RP11-530C5.1	ADIPOR2	GLRX5	PYY	LRRC4	H1FX-AS1	AC010127.5	MAP4K2	UFL1	RP5-886K2.3	SUN1	MRPL32	PHF16	C5ORF24	FAM189A1	RP11-477N3.1	KLF13	AC097467.2	ARHGEF38	NME4	SH3BGR	ZNF519	IDH3G	AL592183.1	RP11-225N10.1	CTB-113P19.1	DALRD3	RP11-196G11.1	UNC13C	RP11-519G16.3	LEPREL1	ARHGAP4	IL12RB2	WDFY1	GGT1	SLC22A18	CACNG8	CYB5D2	KCTD3	TTPAL	YME1L1	HMCN2	SLC4A2	LRRC27	RAPGEF5	CTB-151G24.1	RALGDS	AC010967.2	MMRN2	RGS12	YTHDF3	TOP2B	RP5-1115A15.1	CNOT3	GSK3B	CYHR1	FGF22	NOL10	POLL	ARFGEF2	CXADR	ITGB1	RP1-232P20.1	KHDRBS1	ZUFSP	TIGD6	DISP2	PDC	AC012487.2	MIER3	CTD-2319I12.2	ZNF131	NOL7	RP11-143J12.2	SPATA5	ST20	TRPM6	SPCS3	RP11-276H19.1	TRAPPC9	RP11-213G2.2	IRF2BPL	DCAF5	RP11-415J8.5	CDKN2C	TAS2R14	AC007285.7	SH3BP5	AK1	C1ORF141	AC144449.1	FAM47E-STBD1	CEP164	FRK	PCDHB5	ATP6V1D	NR2C1	C1ORF61	C14ORF166	KDM2A	CA12	NAPA	MAP3K7CL	RP11-175O19.4	EML4	TMEM100	SEMA4C	ZNF780A	CLDN15	CPSF2	RP11-160H22.5	ZNF610	DEF6	RP11-977G19.5	RP11-379F4.9	GIMAP2	RAB24	MANF	MAML2	COL6A1	RP11-275O4.3	FAM189A2	KLF9	CROCCP2	PECR	CLASRP	PRICKLE2	CTD-3234P18.2	ACTN4	GALNT16	NKAIN2	C5	RP11-11N9.4	ZNF30	NFKBIB	TOR1A	HDAC3	NDE1	GRM8	ST3GAL4	RP11-220C2.1	SOWAHC	NMI	DLEC1	CERS3	ZNF629	CBR3-AS1	PPM1E	RP11-930O11.1	CTC-250I14.3	NEK3	BLOC1S2	ZNF358	DNAJC9-AS1	KCND3	AGBL3	RP11-263K4.5	RP11-6N17.9	NKIRAS1	RP4-559A3.7	TMED7	HSA-MIR-8072	RP11-526I2.5	MRPL38	RNF165	STOM	RP5-855F14.1	PSMB1	AC004854.4	SPA17	METTL10	DCTN2	TBPL1	KIAA2022	MYH13	ZSCAN1	ATG13	KIAA1211	RP4-694B14.5	ZNF37A	ZNF496	SLC7A7	B3GALTL	PSG4	HN1L	FBXO16	PRADC1	AC093381.2	LINC00707	SRSF4	TRAPPC6B	PARP4	RP11-99J16__A.2	RP11-240D10.4	CPNE6	AC009784.3	NRXN2	CTA-384D8.36	PNP	ATP6V1C1	RN7SL660P	ZBTB32	L34079.2	RP11-576N17.5	ANXA7	DLST	WDR20	AC004603.4	SARNP	HDAC8	SLC35B2	LINC00842	CTD-2319I12.4	PAK3	RP11-130F10.1	RP11-783K16.14	ZNF77	ARRDC3	FRMD4A	GAL3ST1	VAX2	GRTP1-AS1	INVS	CHD1L	DMKN	DDX50	LMBR1	ADCY1	NUDT5	ST5	RP11-225B17.2	PPFIA1	SUZ12	CTD-2555K7.2	DGUOK-AS1	RP11-460I13.2	CTC-457E21.9	RSL24D1	FAM53C	SUV420H1	GPD1L	MMS19	TCEA3	GADD45A	CTC-347C20.2	DHODH	ZNF566	AC103563.8	IL12A	RP11-430H10.2	CTD-2349P21.11	CBWD1	CWF19L1	TRAF7	TBC1D10A	BHLHE41	CTB-176F20.3	GABRD	WDR62	HNMT	RP11-81N13.1	ASF1A	RP3-418C23.2	RP11-473O4.4	ZNF625	MTRF1	DBT	PELI1	ATPAF2	PPIL4	TIMM23	ACACB	RALGPS1	RP1-85F18.6	TOMM40L	CDCA8	SLC10A7	PPME1	GCN1L1	TPM3	AMZ2	PXMP2	AC007390.5	AP003419.16	FN3KRP	TSPAN5	CALCOCO2	PPP1R14C	ACYP2	CLIC5	CTC-228N24.3	ROBO3	NDNF	YBX1	ZNF510	AMY2B	NCOR1	RP11-27M24.1	OSBP2	CTD-3193O13.11	ZER1	SLC25A34	IGF2R	SYNGR2	CTD-2270L9.2	HNRNPLL	COBL	RPH3AL	ZNF579	SGCB	ZNF600	ARHGAP31-AS1	FZD4	ZXDB	ZNF334	RP11-218C14.8	IFIH1	XIAP	RP11-973N13.3	EPHB3	C19ORF26	CTD-2562J17.4	RP11-46F15.2	NPC1	ENC1	CTC-575N7.1	CES4A	PRPF40B	SDHAF2	DNAJC8	TMEM251	MTMR4	ILKAP	RBM6	NCOA5	CTD-3001H11.1	ANK3	IMPG1	CTSA	RP11-10C24.3	MIEF2	PIK3C2B	SPAG9	CPNE2	CYBRD1	CDK12	TXLNB	AC108488.3	SLC26A10	C17ORF51	MDN1	CTD-2313N18.5	CASKIN2	RNF112	DIP2B	MEAF6	CMSS1	RP11-745C15.2	ENAH	TULP4	ZNF440	CKAP4	ATF6	TMEM254-AS1	BTD	DIRAS1	CACUL1	RP11-21L23.3	RP11-442N24__B.1	ANO3	MTHFD2	WDR54	RP11-44N11.1	AC142528.1	RP5-1101C3.1	RP11-279F6.3	TRIM5	GPR34	CCBL1	RP11-627G23.1	SCAF4	ZNF280D	KAT2B	SUFU	NOL3	NR2E1	GPSM1	RP11-503L19.1	PYGL	ZNF451	ENKUR	SLC6A13	TAOK2	AC015936.3	SH3BP1	MBOAT2	PATL1	CACNA1C-AS1	ZSCAN12	CTD-2350C19.1	AZI2	RP11-127H5.1	ARHGAP1	NPHP1	CHD8	RP11-54A4.2	PADI2	SNHG1	MFI2-AS1	CTD-2193G5.1	MYO9A	PARP1	TFCP2L1	RAMP3	PRDM11	C19ORF35	POMT1	ACTR3B	LIPI	RP11-141B14.1	ABCF1	RP11-445H22.3	IFI44L	NUMB	CISD3	VCPKMT	CITED4	STX16	ZFAND2B	OTX2-AS1	SVEP1	TXNDC9	SPDYE2	C2ORF15	DIO2-AS1	C4ORF19	SERPINE3	FAT4	LONP2	PCK2	DPP9	NAPEPLD	NPIPB3	AF131216.6	RP11-203J24.9	PANK4	PTCHD3P1	OLAH	CCDC163P	FAM84B	HRH1	PRPF8	PDRG1	CTD-3105H18.7	RP11-556H2.3	HNF4G	FAM168A	COMMD6	CTD-2081K17.2	RYK	CEP120	RP11-105N14.1	TPPP3	PRKAR2A-AS1	MEF2C	NPC2	DHX35	CTD-2035E11.5	NUDT2	LINC00342	RP11-589P10.5	IFT52	MIB2	IBTK	CALD1	CTD-2544N14.3	KCNIP2-AS1	MDS2	BTLA	CCNL2	DDX19B	RP11-556H2.4	ZNF696	ALPL	CDK18	ZNF606	SEC23A	ZNF248	VAMP7	RPRD2	EXOC6	ATP13A5	ATAD3C	CTD-2636A23.2	CLU	TENM1	POU2F1	KANSL3	DHX30	ACO2	NUP35	CTC-425O23.2	CTD-3076O17.1	ALS2	TUBA1C	EMC6	MORN1	AP000662.4	NME6	PAX8	PFN2	SLC30A8	NDUFA12	PP2D1	GBE1	RP11-101E7.2	RP11-708J19.1	PANK1	SNHG6	LEMD1	RP11-706O15.1	NUCB1-AS1	PSG8	NDUFB4	NXF1	CEL	ZBTB20-AS3	KBTBD11	DUSP6	AC012146.7	AC006116.17	RP11-6E9.4	RP11-885B4.1	RPL26L1	ANKRD44	ZNF365	ACER3	FGFRL1	LMBRD1	SPRED3	ANAPC15	PYURF	RP11-20B24.5	PIK3CA	ANKRD11	PRSS48	GLTSCR1L	RAD18	BARD1	DENND6A	MEX3A	KDM5B	AARS2	FAM171A1	FUS	BAI2	TCTEX1D2	TRPM4	RP11-250B2.3	ARMCX4	H1FX	PSMC4	CTC-457E21.1	GPRC5B	STARD13-AS	RP11-80H5.9	HMCN1	RP3-406A7.7	DSE	RANGAP1	MIOS	RP11-319G9.3	RP5-1112F19.2	KIAA0825	RP11-573D15.3	RP11-594N15.3	FGF1	RAB39A	RP11-553A21.3	RP13-726E6.1	GRM7-AS3	RP4-739H11.4	SLC43A2	ZNF468	CATSPER2	RP4-782L23.1	KCTD9	RP1-137K2.2	PYCRL	NEK11	RP11-410L14.2	GABBR1	KLHL42	RFX3	DGKZ	ATP2B4	RP11-306G20.1	PTPRG-AS1	RP1-71H24.1	FAM219B	RNU6-116P	RP4-548D19.3	FGFR1	MRPS23	RP11-356K23.1	TRIM24	CTDNEP1	YIPF4	TM9SF2	C17ORF75	UGGT1	RP11-1084E5.1	FTL	GFER	PHC3	RP11-473I1.9	PCDHGA9	GRB2	B3GNTL1	DCK	GRIN2D	COL9A3	HEATR5A	C2ORF68	SNX10	PIRT	ARRB2	RND2	F5	TBCC	DNASE1L1	PTPRA	SPATA5L1	HULC	MACROD2	IGDCC3	FJX1	RP1-84O15.2	TUBE1	GRIK1	RP11-315I20.1	NFATC1	RP11-361F15.2	CCNH	LRCH4	SF3A1	LINC00863	MAPK7	BCL2L1	RP11-473I1.10	PPM1F	NXPE2	RP11-470P21.2	TSPAN9	EMR2	RP11-525K10.3	AC034243.1	RP11-371E8.4	FMO4	ZNF138	AC013472.4	PCDHGA12	RPS19BP1	HEXA	SLC35D2	AP000462.1	RP11-593F23.1	SURF4	AC004951.6	C1ORF54	FUCA1	PLXNA1	CDC42SE2	USP12-AS2	MESP1	MYOCD	SET	SPATA12	CEBPA-AS1	STIM1	LINC00407	FRMPD1	NDUFC2-KCTD14	SRP72	SORT1	RP3-510D11.2	RP11-630C16.2	RIN2	AC019118.3	GRAMD1B	SUCLG2	LINC00498	RP11-384J4.2	ANGEL2	AL163953.3	GAD1	RP11-64B16.5	TTC39B	RP11-84A1.3	CRIPAK	AMBRA1	LAMA4	FNIP2	FBXO3	VPS52	ZC3H13	TRPV3	DPY30	ZNF441	MFSD7	MAFG	CYP3A4	OPLAH	PLEKHB2	MED16	RFTN2	CDKL1	AC018755.1	BAMBI	ADCY2	TAC4	COL11A1	SLC2A4RG	THAP5	CAPN5	DOLPP1	MBD2	IFITM10	C21ORF58	KPNA7	DVL3	KIF7	AL136419.6	ANKRD27	YBX3	RP11-304L19.3	ANKRD13A	PALD1	LINC00853	CTC-431G16.2	XXBAC-BPG252P9.10	ASB7	FBF1	SRP9	SCML2	FAM217A	MTMR3	MTMR7	ITPKA	LINC00536	RP3-400N23.6	OARD1	CAB39L	DNM3	PARP14	RAB1B	ACSBG2	PEX11B	FLRT1	SH3GL2	IQCK	TRA2B	BAP1	FKBPL	VAV2	SPATA6L	RASSF8	RAP1B	ZZEF1	FASN	CACNB1	CYP1B1-AS1	EXOC5	MADD	PPP2R1A	RPE65	SVIL	OSBPL8	ZNF550	LACTB	TNNC2	RP11-673E1.1	NCK2	PLAC8L1	ZNF674-AS1	RP11-349A22.5	DUS4L	POLD2	ZFAND6	GUCY1A3	C1ORF106	RAI14	RP11-672F9.1	SLC41A1	UBN1	YARS2	FARSA	RDH5	ZNF333	AC074212.5	ATE1	LYRM7	KEL	AIMP2	LINC00649	ZRSR2	MATN2	AP001092.4	KDM4A	RP11-73M18.6	GS1-358P8.4	ARHGEF26	HRASLS5	LAMB4	RP11-755B10.4	ABCF2	UQCC2	PEX2	ADH4	CTD-2509G16.5	SHB	RP11-73M18.7	BOLA1	LYRM2	CAPN9	DNAJC14	ADRB1	FIGN	MRPS2	AC002472.1	PTP4A3	C20ORF196	ZNF274	CCNA2	TTC4	APBA3	ARHGAP28	CD151	MLLT4	RP11-116N8.1	RP11-838N2.5	CAV3	GPX4	RP11-66N11.8	CCDC82	BIVM-ERCC5	ARNT2	IMPDH1	LMO7	RP5-1070G24.2	PHF2	SPOPL	PINK1-AS	LARS2-AS1	RP1-40E16.9	ACP6	AP5Z1	PKNOX1	TTC23	MRPS5	WSB2	NEDD4	HDAC4	RP11-343H19.1	TAF13	PKIG	UBR5	ZNF264	NPIPA1	NR6A1	CTD-2270L9.4	PODXL	AC005618.6	ZNF718	MB21D2	TMPRSS15	CTD-3195I5.3	SBNO1	RP11-356B19.11	GPC5-IT1	VWA1	RP11-49K24.4	MAPRE3	C14ORF159	ADAMTSL1	NPFFR1	HOMER2	KIF1A	SIL1	RP11-53O19.3	OLFM2	RP4-785G19.5	SRFBP1	DTX2P1-UPK3BP1-PMS2P11	ZNF429	TSPAN6	ZNF417	POLR2M	CHODL	LSG1	TAS2R30	RUFY1	HNRNPU	RP11-54O15.3	RND1	RP11-644F5.11	SPNS1	MIR29B1	KLHDC9	VCAN-AS1	ITFG1	FAM66C	RP11-492A10.1	XYLT2	C16ORF52	VPS33A	GPR82	ZNF580	NAV2-AS4	BRSK1	ACAP2-IT1	ERO1L	TDP1	ITIH2	TMEM107	DLAT	NAGPA	BTN3A2	SEMA5A	E2F7	MCU	C16ORF13	ZNF800	ANKRD46	MRPL34	MAPK1IP1L	GTF2H3	CTCF	GINS2	USP14	RP11-390D11.1	STOX2	WWP2	C2ORF62	LITAF	SMAD3	ENSA	HBP1	ZNF483	RP3-522P13.3	KCTD12	ATP1B1	CC2D1A	RNF214	ZNF335	RGP1	LZTS3	C4ORF26	ASB14	CASP10	RP11-84G21.1	RP4-633O19__A.1	CTD-2086O20.3	C4BPA	HORMAD2	RP11-283I3.2	RMI2	RP11-191L17.1	DIXDC1	PDIA3	CRY2	APBB2	FAM222A	CHD6	CD320	PCSK4	RN7SL485P	DYRK1A	RP11-458N5.1	ZBTB40	EDEM1	USP6NL	RP11-159M11.2	CXORF23	AC079145.4	RP5-991G20.1	SETD7	CHRNA7	RP11-169E6.1	NSUN2	CENPP	ETV4	B4GALT4	PRSS55	RCSD1	YEATS2	ADAMTS10	PYGO2	THBS2	QPRT	PDLIM2	CDKAL1	CAPS2	STX12	THUMPD3	RP11-141O15.1	PTTG1IP	DNAJC3-AS1	RP11-521L9.1	C1QL2	BCORL1	ANAPC7	VARS2	RP11-159F24.5	GMNC	ZBTB17	CTC-487M23.8	TFB1M	DYRK4	KB-431C1.4	GTF2E1	GPLD1	IPO7	RP11-436K8.1	C12ORF79	AP1S2	C2ORF61	NOP9	GCDH	APEH	PDHA1	HSPA1L	RP11-506M12.1	HPS6	RP1-102H19.8	RP11-158K1.3	NGLY1	CHDC2	RIPPLY2	SP3	RP11-44N11.2	LRRIQ1	RP11-171I2.5	PIP5K1A	RP11-664H17.1	NOC2L	RP11-510I5.4	MRPL4	ZNF329	AP001136.2	GREB1L	ALS2CR12	ZNF462	RP13-188A5.1	CNTN6	LEKR1	PTAR1	TARS2	AC004702.2	MYOZ1	C1ORF192	COPZ1	HDHD1	C1QBP	RP11-144G7.2	CCDC88A	MAP3K4	OMA1	SORBS3	ZMYM2	ZMYM5	DCUN1D4	RP11-459E5.1	CARS	YIF1A	WHSC1	NPHP3	RP4-564M11.2	TLK2	PCDHGA3	RAB3IL1	L3HYPDH	STRN	TRIM27	ABL2	NXPH3	ADRA1D	RP11-666A20.4	AC011516.2	IFIT3	TAF1	MTHFD2L	CA13	CTD-2020K17.1	MED21	LINC01036	IARS	AC124890.1	P4HA2	TNRC6C-AS1	KCNQ1	TTC3	MRPL47	SLIT3	RTN2	RFX5	FGF13	RUNDC3B	SLC39A7	AC002451.3	UNC5B	AC110084.1	CIR1	PHC1	PRKDC	ENY2	RP11-755B10.2	RP11-1006G14.4	RPS5	RP11-80H8.4	SMIM20	STAT1	ATP5SL	ASAP2	RP11-15F12.3	ACSF2	CDK16	MRRF	RARG	KCNN3	SEPT14	SOX5	PCDHB10	RP11-138M12.1	RPPH1	PNPO	HDAC10	AC002310.7	DPEP2	GLTPD1	FBXO21	INTS5	AC010336.1	RP11-172E9.2	TROVE2	CTD-2544M6.1	SPSB1	RP11-977G19.10	MBNL1	PAQR6	Z98049.1	ATXN10	CTC-308K20.1	BTN3A1	VPS37D	AKAP9	ZNF45	RP11-317J19.1	AC087294.2	OBFC1	KLF10	ING2	VPS25	HBEGF	ZNF43	TCERG1	FAM89A	MAGEC3	SP4	HACE1	CTA-299D3.8	CXORF24	HIST2H2BE	DHX15	RP11-161M6.2	TADA2A	RP11-335O4.3	GATAD2B	KIDINS220	SULT1A2	IGIP	PPP1R35	PIWIL4	RP11-389G6.3	RASL12	TEKT1	SHE	AARS	ZNF433	TNS1	FAM66B	MRPS34	LPCAT4	TFAP4	TBC1D8	MRPL43	ATP9A	VPS26B	CTC-559E9.5	RP11-254F7.2	ACSS2	DBNDD1	SACS-AS1	COQ6	SZT2	ZBTB3	CASKIN1	MED25	SELV	TNNT1	RP11-397A16.1	OPN3	CTD-2006C1.12	SEC24C	SLC27A3	FAM122B	KRBA2	TNFSF4	PTPRQ	THRAP3	ENO4	AC025287.1	PRICKLE2-AS3	RP11-761E20.1	RP11-474P2.4	SLC38A10	PRRC2B	RP11-13N13.2	FURIN	CYLD	TMPRSS11F	RP11-354P11.8	SUDS3	ACER1	FAM13A	AACS	ANKMY2	KCNK12	PSKH1	AC009133.12	PAK2	RP11-181C3.1	SHROOM3	EIF5B	PMPCA	CTD-3154N5.1	RP11-141M1.3	ABI2	AC092620.2	EHD2	RP13-216E22.4	RP11-264F23.3	AC068620.1	CHAF1B	DNPH1	RBMS3	PHB	EXPH5	CCDC86	SLC25A13	CBLB	EMC3	RP5-935K16.1	AC009948.5	ATP10A	SPHK2	RP4-668G5.1	RP11-70P17.1	FARP2	AD000090.2	RP11-352G18.2	PIK3AP1	ZNF423	IMPG2	CMTM4	STK32C	PXN-AS1	GPALPP1	RP1-184J9.2	ZNF132	RP11-95P2.1	RP11-532F6.4	TMEM176B	SEP15	MCOLN2	DHRS7B	GATSL3	PCSK7	RP1-102G20.5	STRIP1	SH3PXD2A	HPCAL1	RIMS2	BTRC	MICA	TRMU	LMO3	ADO	MIR4435-1HG	RP11-795F19.5	RP11-932O9.7	FXYD6	RSPO3	ECM2	PSMG1	PDS5A	TMEFF2	RALGAPA2	SLC16A4	DNAH8	SMURF2	RP11-967K21.1	ZNRF2	RP11-277P12.20	CLCN3	TESK2	MCF2L2	FAXDC2	RABEPK	SGSM3	WARS2-IT1	PKHD1	AC009120.10	EDAR	PEX5L-AS1	DDHD1	THUMPD1	EID3	SRRT	LMO1	SNX33	REPIN1	LYRM5	ST6GALNAC3	APPL2	TNFRSF21	MED22	RN7SL76P	MCM5	RRAD	ACTR2	MAMDC4	TVP23A	RP1-45I4.2	CCDC22	NAGLU	WDR27	NRSN2	COLCA2	CHKA	ZNF432	GNA11	RP11-303E16.3	RAP1A	NEXN	SIK3	BANP	USP12	DR1	MRPS25	PPP1R1C	ZNF148	BRINP3	CREM	RP11-148G20.1	TMEM199	RP3-414A15.10	RP11-29G8.3	C9ORF91	C6ORF201	KATNBL1	NDUFA9	RBL2	TMEM176A	VPS18	MEST	AUNIP	TMEM9	RFWD3	MRPS27	LRP5	RP11-486O12.2	TCAP	RP11-439L18.2	GPC4	AC005062.2	RP11-615I2.1	MZF1	PMS1	CTD-2541M15.1	RP11-262H14.1	TRIM41	AC018832.1	CCT6A	CCNE2	THAP9	PGAP1	RP11-114H23.1	MASP1	FRMPD3	ENTHD2	PMS2	MT1A	SLMO2	TRIAP1	TGIF1	DNAH5	C17ORF70	RP11-269G24.3	LA16C-366D3.1	PDS5B	SLC25A20	ARAP1-AS1	C7ORF61	UVRAG	CCDC50	CDK14	CACNA2D1	RP11-328J6.1	LINC00612	RP11-843A23.1	LDB1	CDK11A	MITD1	GAS6-AS1	CTD-2008L17.2	OPN1SW	MYCBPAP	NDUFS2	AZGP1	RP11-262A12.1	DPYSL5	TTC33	KCNJ3	PWP2	MRPS31	SOX2-OT	CTC-471J1.2	RP5-956O18.2	RP11-21B21.4	C1ORF168	FAM200A	ACOT6	MAU2	AC096772.6	LINC00984	TUSC3	CTD-2315E11.1	MRO	TMEM231	RPL23A	ATP6V1G2-DDX39B	MAPK4	RP11-231C14.4	KLF7-IT1	RTN4IP1	LCA5L	JRKL-AS1	RP4-798A10.7	ANKS1B	AP001597.1	COG2	STEAP2-AS1	KDELR2	APOL6	MYL9	ZYG11A	MIR17HG	C1ORF234	SPPL3	PACSIN2	SLC2A6	SMOC1	SLC6A9	TMBIM6	RP3-510L9.1	RP11-21L19.1	MYH10	CYB5A	FSTL1	SRM	C5ORF22	EIF2AK1	MTHFS	HELZ	RP4-742J24.2	RP1-293L6.1	ERVW-1	RMDN1	C19ORF44	GLI4	ST13	CD274	AC073842.19	GPR132	ATAT1	DOCK11	CLNS1A	CDS2	USP16	GTF3C1	DYX1C1	RP11-87G24.3	RP5-1096D14.6	RP11-53O19.2	WDR52-AS1	SNRPC	PCBP2	SMIM19	NBN	CLPB	C1ORF227	BMPR1A	B4GALNT4	RP11-486A14.2	WIPI2	CTD-2288F12.1	IL17RE	RINL	ZNRF3	CTC-273B12.10	IQSEC2	CTC-454I21.3	LINC00969	CARD11	MECP2	VDAC2	MARC1	RP11-129B22.1	ANKRD20A1	SLC4A11	FAHD1	IGSF10	IGSF11-AS1	RP3-523C21.2	AC021016.8	AC004893.11	IST1	TTBK2	NFIL3	RP11-798L4.1	CHRD	RP11-420G6.4	SLC25A45	CYP1B1	LAT2	GYPB	FRG1B	GRPEL2-AS1	FAM58A	DDX3X	RP11-390F4.10	PRPF38B	FAM198A	SNRPE	PTDSS2	SPRYD4	SRSF6	FGF11	RP11-776H12.1	MYBBP1A	AC104088.1	GDE1	CHIC1	EEFSEC	CLCN4	CD160	KLHL11	ZNF182	FAM102B	DROSHA	PCDHGB1	FGFBP3	RP11-16P20.3	ANO7	ATL3	ARRDC2	MTFMT	SNX12	EGLN3-AS1	KCNJ13	SNCB	RN7SL756P	RTN4	LTB4R	RP11-415I12.3	PET100	SMIM7	IGF2BP3	HS3ST4	DENND4C	PCDHGB2	DAK	ZNF396	CLUH	C12ORF60	ZNF232	GAS2L1	MCM6	ITCH-AS1	BRD1	ZNF544	BBIP1	ICAM1	AC005789.11	SS18	BRPF1	GSS	TRMT61A	RP11-31F19.1	CACNA2D3-AS1	SDCCAG8	ZNRF3-IT1	TAF4	DFNB59	CASC10	LRRC8D	TMEM30A	COL12A1	EEF1A1	TRAPPC4	NSDHL	SSBP2	RP11-576I22.2	RP3-323P13.2	HAPLN3	AC109135.1	CCDC40	PIGO	PUS10	POMGNT2	PASK	SYNE1	FAR1	SRP14-AS1	AXDND1	KCNAB2	DENND1A	RP11-509J21.4	LINC00972	CD5	CTA-212D2.2	ADIRF-AS1	PPP1R37	SELL	FAM21C	TMEM53	TTC7A	GAS6-AS2	RP11-310E22.5	RP11-120D5.1	EPT1	ZNF732	RP11-540O11.4	RAB4B	FLT3	HSPB8	CALU	NOD1	RP11-214N9.1	QRICH1	TACC3	ATMIN	KCNV2	OFCC1	AC147651.3	HTRA2	ACOT8	SNHG5	PRAM1	BBS1	RP11-504P24.4	CLSPN	NMRAL1	SCP2	AC008592.4	APOBEC4	MED26	PCDHGA8	LRMP	GFPT1	PCDH11Y	TMEM45A	PLA2G5	HERPUD2	WDR96	RP4-583P15.11	VAC14-AS1	CCDC124	PPOX	AC008937.2	SMC3	IKBKAP	EML5	MROH7	SLC39A9	STAT5A	EIF1AX	RP5-1159O4.1	BCAP29	NOSIP	RNGTT	SPAST	SPATA4	RP11-546B15.1	ACBD6	EIF3K	SRSF1	TRIM3	GADD45B	AC099850.1	MAP1S	XXYAC-YX65C7_A.2	UBN2	RANBP1	KDSR	VASN	RP11-154H12.3	TBC1D24	GRIK4	FAM188A	LINC00645	ADAMTS5	ZNF605	ADM	USP36	SUMO1	MCPH1	NMT2	CAMSAP3	RN7SL263P	LAP3	RP11-1252I4.2	PELP1	DDX54	CTC-321K16.1	RP1-1J6.2	DMRTC1	TTC40	CTD-2514K5.2	FYN	CPQ	TMED8	RP11-253I19.3	ZNF777	RP11-511I2.2	CDC42BPA	DNAJC22	CTD-2547G23.2	PFKFB2	MTIF2	AC083843.2	RABGEF1	COL25A1	TST	FAM20C	EIF4ENIF1	FXYD1	ZSCAN22	AC115618.1	CHMP2B	CRY1	RP11-127I20.7	ARL13A	MMP14	KCNC4	GPATCH3	CTA-221G9.11	UBE4B	DPP7	PEX5L-AS2	TJP1	ARMCX5	EEPD1	LINC00623	NBEAL1	MAN1A1	ADD3	CTB-161K23.1	FLT1	HNRNPR	TMEM8A	ETFA	ZNF593	LYSMD3	KCND2	RP11-154J22.1	SDC2	SLC25A48	RP4-535B20.1	RP11-104D21.3	NUP210	RPH3A	UBAC1	CRLS1	HIPK1	C21ORF49	RP11-679B19.2	MOXD1	RRNAD1	RNLS	CMTM5	RP1-257A7.5	GMEB2	ZCCHC18	PLCE1-AS1	FAAH2	RP5-1136G13.2	RAB33B	CHAMP1	TRPC4AP	ABHD12	PSMD3	EEF2	CTB-92J24.3	SAPCD2	C12ORF5	DUSP8	GK-AS1	TXNDC11	AP000797.3	ZNF569	SRRD	SH3GLB1	ARV1	ZNF28	RP11-152H18.4	RP11-284F21.10	COX19	MAGT1	SLC51A	SCAF1	RN7SL130P	AC016644.1	AL590452.1	ALDH3A2	AIFM1	CTB-57H20.1	RP11-1000B6.3	ACAD9	NDUFS1	ELAVL1	ZNF786	BGN	TMEM170A	MYL6B	CTD-2005H7.2	C10ORF32-ASMT	TMPRSS5	PLK1S1	TWISTNB	TTC25	CNIH1	ZFX	MAP2K7	ADAMTSL2	RP11-554L12.1	GLRX3	RP1-93H18.1	NXPE1	ZNF75A	HM13	KAT7	MMD2	LINC01037	RIOK2	SLC15A2	ORC3	RP11-511B23.3	TJP3	NUDT3	LRRTM4	SLC18A2	C19ORF71	ADORA1	DDX55	RP11-16N11.2	SLC10A3	ZC3H4	VIL1	ZHX1-C8ORF76	NADK2	RP11-97O12.2	RSPO4	FAM169A	VRK3	MUL1	RP11-350N15.5	CD109	SLC4A3	FAM90A1	CCDC134	RP11-58B17.2	RP3-337H4.8	MYOM2	PGLS	RP11-583F2.5	SNX2	SLC2A8	ZNF322	SEC31B	RP11-1029J19.5	N4BP2L1	RP11-1191J2.5	RP11-1101H11.1	MIR4453	TYW1	APP	C11ORF68	TFE3	GC	MAD2L1BP	FABP6	PDCD2	PCNXL4	WDR81	GOLGA1	ZNF106	ITPRIPL2	PBDC1	RPS27	RP11-283G6.4	VPS37B	GGA3	RAB5A	PLAG1	SPINK6	PPFIBP1	MIB1	RP4-734P14.4	ATP6V0A4	PBX4	ARMCX1	PNPLA3	ARSF	UTP3	CTB-89H12.4	UXT	KIF23	RP4-749H3.1	RP11-37C7.1	PEAK1	PIGG	GAS5	FNDC5	CREG1	UBE2F-SCLY	TTLL3	AKR1B1	S100PBP	MRPL42	C5ORF49	SNX13	RP11-52A20.2	DCP1A	RP11-378J18.8	ZNF790	TDRD12	AC015849.13	SEC24B-AS1	SBNO2	PARD6G	STAMBP	IFIT1	ADH6	PHF15	N4BP2	HIGD1B	SIX5	HIPK2	TCEANC2	RP11-65J3.3	COL4A4	ZNF654	TBC1D7	KCTD1	RP11-420A6.2	AC072062.3	RBBP4	DNAH12	PITRM1	DHX40	TBL1X	DDX46	LL22NC03-86G7.1	PNRC1	CHCHD1	AARSD1	LINC01060	RP11-2O17.2	EBF3	LL0XNC01-7P3.1	PC	RP11-83A24.2	POLR2J	MEGF6	RP11-121A14.2	C5ORF30	RP11-257P3.3	ZNF442	PARP16	NEK4	TMEM184B	C1ORF162	CCDC71L	JUND	C10ORF131	FRMD6-AS2	NMB	SLC24A4	GLI2	BSG	RP11-847H18.3	CNBD1	RAD50	SLC5A9	USP2-AS1	FUCA2	C8ORF82	FBRS	PSMA6	TEP1	ENTPD7	C12ORF54	MASTL	TTLL11	RP11-98G7.1	CYB5R4	RP11-611D20.2	RP11-103B5.2	LA16C-316G12.2	TEX15	CCDC93	DHX34	AKT3-IT1	RP4-693M11.3	SPTBN4	ACADSB	C6ORF211	GLYR1	COLQ	MTX2	AHNAK2	SHCBP1	PTDSS1	GTPBP8	DMXL2	IFITM2	RP11-77I22.2	RWDD3	SERPING1	ZNF543	SDF4	LIMK1	MT-ND1	CNTFR	SRRM5	ZKSCAN5	RP11-303E16.6	MAP1A	FAM154B	RP11-395A13.2	TP53I3	AXL	MAP6	LMNB2	GNG5	UFM1	VPS39	NUP88	TSSC1	FAN1	ELF1	AKAP5	KIAA1549	SULF2	PSMC3IP	STOML1	DLEU7	IFI27L1	SART1	SGOL1-AS1	IMPDH2	BTN2A2	RP11-511B23.2	KARS	ATXN7	PRRC2A	SYNGR1	RP11-625H11.2	ZNF135	MCUR1	GBA2	ERGIC3	TIMM44	RP11-531A24.5	AC005682.5	TMUB1	CUL5	RP11-752G15.3	UTS2B	RBMX	LINC00381	RP11-787I22.3	SDHAF1	PPARGC1B	METTL16	SKAP2	LRRC53	RNF4	GSDMD	IGFL4	PPP1CB	RP11-170N16.3	CTC-548K16.1	ALG14	CD3EAP	DUSP9	RP11-115H18.1	SKOR1	MMP26	C1ORF43	CAAP1	PCCA	PPP2R5D	ETV3	ARHGAP22	ZDHHC23	HCFC1	C18ORF32	ZBTB25	FKRP	RP11-310E22.4	RP11-420A23.1	RP13-516M14.4	DNASE2	PKP4	ENTPD5	COPE	RP4-714D9.2	GYS1	ZNF205	RP11-72L22.1	PDZK1	UVSSA	WDR91	FAM196B	PPIF	PDIA5	MYADM	RP11-282I1.1	TMEM237	RP11-215P8.3	VPS37C	PHEX-AS1	VEPH1	CASQ2	RAD23A	ATN1	FBXO5	DNMBP-AS1	AC053503.4	ATPAF1	PITHD1	RP11-65J21.4	AMER2	C17ORF103	PLAGL2	STX10	STK38	SYNPO	PHYHIP	RP3-510D11.1	FUT2	RP11-385F7.1	GK5	BCAM	CREB3L4	GPR18	TSPAN17	CERS6-AS1	RP11-258F1.1	PRSS27	RP3-441A12.1	LINC00529	NLGN2	ZFP69	CTIF	RAB5C	FOXP4	DOLK	NRF1	MAMSTR	RP11-266K4.9	ECHS1	RP11-308N19.1	HACL1	SLAIN2	PRPF40A	PPAP2B	MYH3	C15ORF57	NAV2-AS3	IFT122	GRK7	KBTBD7	RP11-328N19.1	AKR1E2	NUP98	AC074363.1	TMEM55B	AC079354.1	RP6-1O2.1	POLA2	TMBIM1	CDK2AP2	LBR	ELL2	IGF1R	TSPAN32	RP11-332H14.2	ZDHHC17	ZCCHC9	PDE3A	RP11-218E20.2	PKP2	CCDC176	MFN1	TTC28-AS1	MRPL46	VPS4B	CTD-2015H6.3	MGMT	RP4-673M15.1	MANEA	IGBP1	EXOG	PIGM	PGS1	TMEM203	GRPEL1	MINOS1	TIGD7	RP11-347I19.8	MAP4K3	TCTN3	GNB5	CTD-3138B18.4	LINC00568	LCORL	RP11-139K4.1	PLEKHA3	AAR2	CTD-2047H16.4	DICER1	RP11-399E6.1	ALKBH6	RAD51C	NEXN-AS1	TRIM35	RP11-535M15.1	RBM18	RP11-680F8.1	POP4	MBNL2	RP11-386G11.10	PXDNL	STK11	RP11-412D9.4	TTC9	FBXL8	MAP7D1	LRRC16A	ZNF711	DIO2	UBIAD1	XRCC6BP1	RP11-422J8.1	SEMA3C	OR2A1-AS1	LYPD6B	RP3-380B8.4	TCF25	RAB26	RN7SL530P	CTC-459M5.2	OCIAD1-AS1	MESDC1	LEPROTL1	STARD3NL	PTRH1	MALAT1	RPS6KA3	ZNF850	ZFP82	ALKBH2	CTD-2544H17.1	LINC00630	ZBTB20	DNAJB13	C8ORF44-SGK3	NOC3L	KCP	GYPE	MLH1	RP11-429H9.4	ZSWIM6	COA3	AC002127.4	RP11-182J1.5	HR	BAD	C12ORF65	TTBK1	MAPK9	KIF20B	NUSAP1	ZNF208	CTB-181H17.1	PACS2	TFRC	KCNN1	RP11-465K1.2	SSFA2	ARHGAP9	TYSND1	CSTF3-AS1	CYP8B1	COL23A1	CTA-204B4.2	LIPT1	DHX29	KRR1	PRR4	FAM208A	MAEL	FBXL15	ZNF408	RP11-84E24.2	RHEB	LCMT1	MTHFD1	RP11-712L6.5	RSPH4A	KCMF1	PROS1	KLHL24	CSDC2	RGL2	BBS2	RP11-384F7.2	DDX39A	ENTPD4	EXOSC6	TMEM65	RP11-90D4.3	CRYZ	SNHG17	RIBC2	USP24	SCN1B	RP11-417J8.6	JHDM1D	OGN	KLHDC10	FIG4	PRICKLE4	C6ORF136	STAM	TM9SF4	SPG7	EHHADH	RP11-600F24.7	SHC4	PGAP2	ARFGAP2	CADM3	CTF1	FAM212B	RP11-99E15.2	AC002985.3	CLDN14	AC079779.4	CHIT1	RP1-225E12.2	LINC00910	FAM69B	RP4-718N17.2	RABEP1	PIK3IP1	ECSIT	TRAPPC2P1	CTD-2245F17.3	ARHGEF26-AS1	ZNF845	RP11-147N17.1	ZFYVE16	ZNF578	RP11-39E3.3	C3ORF70	MTERFD1	GLMN	SLC9A5	COQ2	UCHL5	RP11-320N21.2	SLC37A3	BCL9L	AGAP1	TTC27	KLHDC8B	ETV6	RP11-156P1.2	ARSJ	TSTD3	RP11-478C1.7	SCRIB	PIP5K1B	RP11-121M22.1	STAB2	KANK2	SNTA1	AC129929.5	ITFG2	RP11-690I21.2	UQCRC2	RP11-486G15.2	C11ORF48	RP1-45N11.1	SCUBE2	USP35	LIG4	TFEB	PER1	MRPS35	ZFAND4	RP11-109A6.3	STAT2	DDX52	GABPB1-AS1	ARF5	ZCCHC14	NUP205	BRDT	AC019048.1	RP6-42F4.1	BTBD10	RP11-282O18.3	LATS2-AS1	RP11-102M11.2	MARK1	RP4-773N10.4	NOB1	C1GALT1	PTPN23	BTBD1	RP11-166B2.5	CYP4F11	ZNF154	FAM220A	PIGF	CAPN8	AC012370.2	ZNF783	NOMO1	RP3-325F22.5	WDR12	PDGFRL	AC068039.4	ANP32E	ZBTB43	DIO1	IRAK4	RP11-701H24.3	ARMC9	C6ORF1	CEBPD	MORF4L2-AS1	RPS27L	QSER1	SRD5A3-AS1	UBALD2	APLP2	ZNF574	PPP1R2	AC006994.2	DPY19L3	AL353791.1	SELP	RP11-304L19.5	DTYMK	MT-TM	MANBA	CHIC2	RP11-75C9.1	ADRBK1	RAPGEF6	TMEM99	TRNAU1AP	MAP3K6	RBM38	SLC12A2	MKL1	SUPT7L	MAP2K5	RP11-339B21.11	RN7SL233P	CGNL1	MED27	TRIM32	ZFP28	ZFP36	ZNF852	ZMIZ1-AS1	PITPNA	FAM178A	MPV17L	SPRTN	RP4-593H12.1	AC096559.1	GTF2F2	RP11-83M16.6	ATP13A4	RP11-464D20.6	RP11-849N15.4	PSMC5	MRPL9	FAM228A	RP11-243J16.7	RP5-1033H22.2	RP13-270P17.3	LRRC6	PCDHGB6	SNHG3	CLHC1	HRAS	SYS1	CTD-2521M24.6	BTBD17	CD36	VIPAS39	TOP1	GLRA1	NEMF	FAM222A-AS1	SETDB1	HEY1	UBE2V1	RP11-95P2.3	FRY	DNA2	ETFDH	RP11-849H4.4	NAT6	TNFAIP1	CTD-2127H9.1	KANSL1-AS1	CAMK2D	STX6	DGAT2L6	SAP30L-AS1	PRUNE	ERCC4	TPR	DGCR2	MRPS18A	SMYD5	BAX	SATB2-AS1	STRN3	SLC25A11	RP11-182J1.12	RP11-385F5.4	C2ORF81	ZNF660	METTL21A	CHST6	ASB8	COMMD7	RP11-677M14.3	MXI1	AKIRIN2	RP11-96C23.10	PRC1-AS1	EIF4E	GPR89A	ELAC1	PIAS3	PTPRJ	CTDSPL	TPX2	PIK3R4	SBSPON	TPPP2	C2ORF76	SERPINB8	ARL6IP6	CAND1	ALKBH7	CMTM6	GSE1	C12ORF66	RP11-763E3.1	RP11-708B6.2	CYB5R1	ISG15	DDX60L	FAM73A	LINC00278	RP11-441O15.3	UBQLN4	ZNF124	RP11-125B21.2	RAF1	KANSL2	LPIN2	JKAMP	RP3-514A23.2	RP3-395M20.12	RP11-506B6.6	SLC44A2	RP11-620J15.3	ALG6	RP11-167H9.4	IPO11	PAMR1	HAUS6	MORC2-AS1	SARS2	L3MBTL4	RP11-97C16.1	RP11-120M18.2	CYC1	SCLY	AC156455.1	BNIP1	C1ORF85	KANK1	MAGI2	ZNF628	CEP112	SLC35C1	HELQ	EVA1A	RP11-116O18.3	CHN1	CBLL1	ZNF143	BTN2A1	CHPF	RASA3	PDGFD	DMPK	ZNF44	RP11-774D14.1	SLC9A3R1	CTTNBP2	KB-208E9.1	DDX49	LINC00665	FAHD2A	MAP6D1	CTTN	RP11-228B15.4	RP11-425I13.3	RP11-508N22.8	CTA-109P11.1	HLA-AS1	SAMD8	RP4-777O23.2	CTD-2647L4.4	PRDM6	CLEC2D	SPATC1	RPS29	RHOT2	MRPL1	CTD-2228K2.7	WRN	RP4-784A16.5	RASGEF1A	RP11-77K12.4	DXO	SLC25A46	RP11-423O2.5	RAPGEFL1	AC073657.1	MT-CO1	WNT5B	RP11-181B11.2	YRDC	FAM46A	FERMT1	ARL8A	SHBG	SOD2	RP11-293G6__A.2	SLC35F5	FAM43B	TEKT5	ZNF672	ZNF589	HP1BP3	FLJ20306	CCNB1	ODF2	CTD-2009A10.1	DTX3L	VAMP4	AC007319.1	CD4	RP11-45M22.4	ERMAP	LRRTM2	RP3-326L13.2	RP11-646I6.5	DNER	SREK1IP1	TRUB1	ZNF324B	RP13-578N3.3	RP11-690G19.3	TMEM63B	SPDYE2B	AC010976.2	QARS	SIAE	RP11-793A3.2	WDR59	DIDO1	RALGPS2	RUSC2	SMIM10	RDH13	RP11-303E16.8	SUGP1	CTD-2066L21.3	RPP30	FBXO28	LAMP1	CTD-2616J11.9	RNFT2	GSPT2	FBN2	ZCCHC4	TRIM33	TMEM240	RP6-206I17.1	NPIPA8	CTC-444N24.6	FEZF1-AS1	PHC2	MAP3K13	RNU4-32P	TLN1	P2RY8	APLF	WDR77	CTSB	CTB-1I21.1	TRIM29	RP11-167P20.1	FTO-IT1	CTD-2571L23.6	AC079210.1	ZC2HC1B	MAP3K5	XRCC1	SCAI	ANKRD50	MLF1	SLC19A1	SHROOM2	ZMIZ1	CYFIP2	TMED5	SMCHD1	RP11-1008C21.2	SLC23A2	WDR36	FKTN	MIR24-2	RP5-864K19.4	KLHL34	FICD	IER5	C9ORF3	SCYL3	GSTM4	CTD-2547H18.1	PDK1	CTD-2538C1.2	C4ORF48	JPH1	TCP11L1	PHF19	TP53	AC105053.4	GFOD1	UBXN11	ZNF717	SLC33A1	BMS1	AWAT1	RP11-98I9.4	AC079305.11	CREBBP	QTRTD1	RAB3C	HSPG2	ZDHHC7	ENPP3	RNPS1	RP11-318K12.2	RP11-554D15.1	TUBB8	GTPBP3	RP11-1M18.1	C15ORF41	RP11-165E7.1	AC009404.2	LRRC41	RP11-467D6.1	ITGB7	EMILIN1	RP11-285F16.1	ARMCX3	MIF4GD	SMIM18	RP11-359K18.4	FAM120AOS	MRPL41	DNMT3A	RP11-367J11.3	AF001548.5	PRR5	PPP1R32	CNOT11	DAAM2	PROM2	RP11-354E11.2	CEP70	FGD6	SLC9A9-AS1	CNNM4	ARIH2OS	ZNF215	PPP1R3B	RPUSD2	DHRS7	EIF2S1	ORAOV1	FASTK	AC004901.1	CCAR2	ZC2HC1A	DPAGT1	SCYL1	ZNF843	SYTL3	ZMYND11	THADA	RP11-16C1.3	SIPA1	FAM175B	DHRSX-IT1	NOTCH4	AF131215.3	ITGB5-AS1	AC007292.4	PAPPA2	GPR39	CCDC3	POMK	VTI1B	FBXO48	OSGEPL1-AS1	HNRNPUL2	MPG	MC1R	USP1	ZNF573	MRPS16	DCAF10	NDST3	GKAP1	XPO6	RP11-394I13.3	MYLIP	KCNC3	NXF5	SFRP4	RP11-446F17.3	RTKN	TSPAN31	MUT	RP11-539I5.1	WHAMM	EGLN1	PPP1R8	KBTBD2	RP11-69E11.4	PRMT1	AC016725.4	ALDH1L1-AS2	PTPRM	SAYSD1	HIST1H2AC	C5AR1	RP11-343C2.9	RARRES3	MAPKAPK5-AS1	LPXN	MCM7	MROH8	CDIPT-AS1	INPP5E	RP1-267L14.3	CCDC148	CDC42-IT1	TESC	DNAJC1	CSTF2T	CCDC104	EMID1	GMDS-AS1	SCPEP1	RP11-407G23.4	KPNA1	SFRP1	DNAH1	USP38	CPA6	TMEM180	DEGS1	C1ORF233	ITPKB-IT1	CTD-2651B20.1	RP1-257A7.4	NAB1	RP11-196E1.3	CNOT6	AKAP3	RP11-122F24.1	RP11-881M11.8	ALPK1	PAOX	C5ORF55	SKIV2L	KLHL26	LRRFIP1	RP11-57H14.4	TTC37	SYT3	RP11-97O12.7	EP400	RP11-264B17.2	ENO3	RGPD8	STARD13	FOXG1	TMTC1	TBC1D2B	KANSL1L	AC007255.8	TMSB4Y	ZBTB5	RP11-713M15.1	RP11-1391J7.1	GCLC	MYCBP2-AS1	DGCR11	KLF16	PPP2R2D	NCOA7-AS1	CTC-349C3.1	CTC-228N24.2	RP3-453P22.2	MIR1539	IRAK1BP1	NUDT21	UFSP2	NT5E	DEC1	EVA1B	RP11-629G13.1	PIBF1	FBLN1	AC012307.3	TSC22D1	ZDHHC11	LINC00519	P2RX7	HAX1	CTD-2192J16.22	AC009313.1	SLC37A1	ACTB	LLNLF-65H9.1	TMEM234	UGDH-AS1	TRMT2A	SRRM2-AS1	CLCN2	RNF139-AS1	RP11-392P7.6	PEX5L	E2F1	PCDHGA5	RP11-1148O4.2	RP11-1105G2.3	ABCB5	RP1-97G4.1	RP11-727F15.11	KIT	RCAN3	RP11-446J8.1	NEK8	RPS6KB2	MFSD9	SIRT2	NUP93	AP4B1	RP11-1007O24.2	SLC9A1	RP11-112H10.4	HAT1	RELL1	MYBPC3	USP54	RGMA	SOCS6	APOBEC3G	CTC-462L7.1	DET1	RP11-521B24.3	CSDE1	AC027307.3	SCAPER	FRMD4B	LRRC29	PPP1R36	PCIF1	RP11-238K6.1	PEX6	NME1-NME2	PFKFB3	RP11-799B12.4	TMCO6	CSNK1G2	TM2D2	C10ORF2	PLAC9	CEP63	EPC1	MSRB1	GLIS2	OTUD3	RP11-15F12.1	CTD-2377O17.1	APBA2	AC007228.11	C1ORF56	MFSD11	GNA12	NME9	PCDHA12	ZNF518B	RP11-432J22.2	RP11-702H23.4	LA16C-306E5.3	TMEM189	C8ORF33	RUVBL1	LYG1	GCKR	AC091969.1	ACACA	NAALADL2-AS3	CTC-265F19.3	RTCA	IQCG	CTD-2014B16.3	CTC-498J12.1	C1S	BIRC6	GFRA2	RP11-103G8.2	RP11-355F16.1	GPR35	AC016586.1	EXOSC1	RP11-618P17.4	WBSCR27	AC007879.1	GNE	AC064875.2	RP11-169K16.4	BOLA3-AS1	RP11-259O18.4	SAE1	TSG101	UBE2D1	ADAT1	AP5S1	ZNF343	BAG4	ALG1L	EWSR1	EPHA1	SPATA18	MMP25	ASPDH	RP11-25C19.3	RP11-407B7.1	RAB35	ACP1	MFAP5	RP11-269F19.2	ZNF426	PSEN2	SLU7	DNAJA2	CCDC113	ZNF528	RP11-431K24.1	TTC38	SH3PXD2B	INCENP	B3GNT2	PSMG2	OCLN	UHRF1	PKD1L3	MAK16	RP13-20L14.1	MTBP	FAM149B1	SERINC5	U91324.1	RP11-817O13.8	SNHG8	SARDH	MIR497HG	LRCH3	EPG5	RP1-86D1.3	ERAP2	URM1	PLAC8	PPM1K	ACOT9	RP11-3D4.2	UHRF1BP1	RP4-561L24.3	ZFYVE19	ZNF688	C4ORF3	CARKD	PTGFRN	LINC00159	C7ORF26	CTD-2245F17.6	SPOCK2	ZBTB26	RP11-1103G16.1	RP4-773A18.4	TP53INP2	DDX21	CPAMD8	AC016629.8	MAD1L1	DCAF15	CACNG7	APOPT1	RP11-431M3.2	COL4A1	LRRC56	C22ORF39	ATG7	C12ORF75	AC073254.1	SMG8	RP11-379B18.6	ORMDL2	WDR37	CD40	FAM50B	WDR66	INPP5A	SMARCAL1	PEX10	VASH2	SLC2A10	LINC00999	CD58	C14ORF142	AL133245.2	NUDCD2	IFT27	MITF	AC011524.1	PIH1D1	LTA4H	MIR22HG	PANK2	SLC2A1-AS1	SLC12A6	COL18A1	VPS35	TPMT	ASUN	AP2A2	IFI44	RP11-1079H9.1	RP11-621L6.3	LDOC1L	MSMP	AGPAT5	OBSCN	MYO19	BLOC1S3	PLEKHD1	TCF20	PGRMC2	C5ORF56	SDR39U1	ZDHHC22	PROX2	RP11-250B2.5	PRR12	ZNF221	SOS1	SSUH2	RHPN1	CTD-2653B5.1	CSRP1	CTB-129O4.1	GPR143	RP11-46C24.7	TMC7	RP11-505K9.4	RILPL2	RP13-514E23.1	GMPR2	H6PD	TACO1	CTD-2535L24.2	NFIA	RP11-326L2.1	SCD	AMER2-AS1	RP11-616K22.2	FRY-AS1	KIF2C	KIF11	GLA	TDP2	MTX1	ITGB6	INO80B	CCDC61	SPATA13	CTD-2587H19.2	FLVCR1	C20ORF203	RPAIN	RP11-326I11.4	VSTM4	CRYL1	ZNF416	ARX	RP11-773H22.4	C10ORF107	ZFYVE9	RP11-18D7.3	NKAIN4	UPF2	RP11-363L24.3	PRC1	RP11-1006G14.2	MRPS10	RP11-90J7.4	FBXO18	BORA	EFCAB12	RAB8B	HINFP	RAD54B	BMP8A	RP11-379J5.5	PAPOLA	RP11-55K13.1	TOPORS	AC016700.5	RP11-435O5.5	ZCWPW2	SNHG10	CTD-2003C8.2	ZNF813	KLHDC2	TBC1D25	PPFIA3	ME3	LRRC20	TRIM4	RP11-51J9.5	FCGBP	PTER	SMARCA1	CSK	BRI3	NLRC4	RP4-544H6.2	DVL2	HSF5	TMEM41B	DCAF6	C17ORF97	RP11-169K17.4	RNF125	CCNB1IP1	TTTY10	AC005076.5	RP11-261C10.5	AL035610.1	PRDM2	RP11-191G24.1	RALBP1	TPM1	RP11-638I2.6	PPP1R21	LRBA	LSM10	LRRC8C	C16ORF96	NPIPB11	CTD-2655K5.1	COG7	DHRS4	RP1-142L7.5	TNFAIP6	RP11-33N16.3	CYTH1	METTL7B	MSX2	SLMAP	MNS1	MAEA	RBM8A	CCDC125	AOX1	ZNF585A	C9ORF129	ABCC2	AC092619.1	VBP1	HMMR	FOXRED1	DOT1L	FAM160B1	EIF2B1	CCDC101	RN7SL743P	RP11-253M7.1	SNX27	NONO	AC005387.2	UBE2L3	VHL	RP11-85G18.6	QSOX1	AKNA	SAAL1	FLRT2	MIR210HG	ANAPC2	FARSB	HMGB2	INIP	MOCS1	C6ORF120	RP11-637A17.2	OTOA	ZNF821	TSPAN33	AC009133.14	DNAH10OS	CLIP1	RP11-195F19.9	YPEL1	NOLC1	TPM4	EXOSC8	RPGRIP1	RP11-76I14.1	ZNF781	RP11-253A20.1	LRIG2	ARSE	LRPPRC	NEU3	SUV420H2	PARP3	NNT-AS1	KIF16B	PIEZO1	ADI1	SORD	KIAA1586	ARHGAP36	USO1	RP11-53B2.6	AC100830.3	ZSWIM5	RN7SL23P	PLCB1	RP13-228J13.1	EXOSC10	SDCBP2	USP44	RP11-692D12.1	SWT1	RP11-242J7.1	RELA	RP11-85M11.2	WBP4	RP11-268G12.3	AGBL1	RBFADN	LETM1	RP11-166O4.6	TNFRSF10B	RHBDD3	RPSA	CD27-AS1	CBWD5	ACSS3	MOK	NDUFS4	AC012358.8	RDX	SMC5-AS1	ARL5B	EIF1AY	GPR56	CTC-806A22.1	AC046143.3	ASXL1	UPP2	CHD1	ZNF410	CDNF	RMI1	STARD9	TOX2	MT-ATP6	AVIL	AC004549.6	H3F3A	GNPAT	SLC13A3	TOB2	PTPN11	TMEM109	ZNF727	CLNK	DPY19L2	GBGT1	CCDC57	ZFAT	SEPN1	CDHR2	PLCXD1	SLC19A2	TP53BP1	RP11-552M11.8	RP11-118K6.3	VMA21	SLC6A12	RP3-518E13.2	MEIOB	MST1	RP11-732M18.3	RP11-1379J22.2	FBL	RAB1A	MXD3	GEMIN7	JUN	FAM120C	MYRF	AATK-AS1	HSPA13	SFTA3	NCKAP1	NRARP	NXPE3	CDK5RAP2	PRCC	SMIM8	GSKIP	SCFD2	RP11-550I24.2	EPRS	WDR33	MBTPS2	SETD8	NECAP2	ZFP3	CLSTN1	FHL1	GJB7	AC005523.3	FAM98C	FAM3A	RP11-384P7.7	RCC1	VPS45	RP11-149A7.2	MIS18A-AS1	SOCS5	ZDBF2	SLX4IP	RP5-1074L1.4	RP5-1024G6.2	TFIP11	ZNF14	MRPL22	FBXL14	PBX3	NTN4	ZNF823	CNPY4	RP11-665C16.5	RP5-940J5.9	NXT2	RP11-575A19.2	PTPN14	BACH1	RP4-683L5.1	ARHGAP19-SLIT1	AGRN	ELMOD2	RP11-115H15.2	ZDHHC2	PPP1R10	LA16C-306A4.2	PPARD	CD63	TRMT10A	ITSN1	RP11-680F20.9	PDPK1	RP11-72M17.1	GS1-124K5.11	CLPX	FRS3	ZCCHC3	PIWIL2	FEM1C	IL17D	NABP1	SLC9A3R2	GEMIN8	CPO	RPS10P7	CUL3	BAIAP2L2	SLC41A2	PPP4R1	JOSD2	MAST2	RP11-138H8.2	CCDC175	TMEM243	ZNF485	TMEM39B	RIPK1	ZNF418	RHBG	DUSP14	ARFIP1	RP11-295P9.8	FAM214A	MOCOS	CEP57L1	HUNK	RP11-395B7.7	ZNF597	MEX3D	RP11-690J15.1	DARS	LRRC8A	SUOX	ANKRD39	CES2	FAM8A1	ERO1LB	TMEM86A	RP11-526A4.1	RP11-556I14.1	GXYLT1	FAM71F1	H1F0	FANCM	HCG22	ZNF837	OTUD7B	KIAA0141	CPS1	TNKS2	SMARCD3	AP3M2	UBXN2B	RNF113A	RP1-50O24.6	GPKOW	PLK1	RP11-142M10.2	OGFRL1	RP11-27K13.3	C2ORF50	KDM4A-AS1	RP11-318C24.2	CTD-3185P2.1	GOLPH3	LINC00685	GNGT1	RP11-999E24.3	METTL5	TRAF3IP1	DENND6B	ZC4H2	TLE4	MTA1	RNFT1	RFNG	TTF1	LIMD1	ZNF391	DCC	LINC00578	RAPGEF4-AS1	KIAA0020	BCL7B	C1ORF194	AC007277.3	CTC-265F19.1	IPP	HEPH	METTL7A	RAB5B	IFT57	ST18	DACT3	USP48	APH1A	EDC3	RP11-405A12.2	TMEM64	KCNE1L	TATDN3	ITGA2B	LRRC40	RP4-778K6.3	EPM2A	CCDC47	TFAM	RB1CC1	SLC35F1	RIF1	SNX11	RP11-556O9.2	ZC3H18	HSD11B1	PLEKHA5	AC079305.8	PCDHB16	ST8SIA1	Z83001.1	AC007386.4	TOPORS-AS1	HIPK4	SLC27A4	CAPZA2	RGS10	DKFZP761J1410	CROT	INCA1	SREBF2	PTPN13	SH2D3C	RP11-399D6.2	RP4-625H18.2	C5ORF47	SAMD9L	PITPNA-AS1	CCDC84	RPS4Y1	TMCC1	LRTOMT	PES1	RP5-1112D6.4	HEBP1	HMGN3-AS1	CTBP1	RN7SL610P	TNRC6C	CTC-360G5.9	ATP8B4	TINCR	ZNF770	HECTD1	SPATA3	ZNF133	TNPO1	RAP1GAP2	C12ORF52	ING5	LYPD5	RAI1	RP11-517O13.1	NT5DC2	RP11-290L1.2	C22ORF23	C10ORF95	RP11-6J24.6	C7ORF31	RP11-756H6.1	CRBN	MAN2B2	ANKRD34A	LRRC48	AOAH	ELK3	SMIM12	RP11-544I20.2	SRP19	NKAPL	AKTIP	RAPGEF3	FAM181A	RP11-154H17.1	FDXR	RP11-21A7A.2	RP11-106M3.2	SNW1	MSL3	MPP1	ZMIZ2	AC096677.1	METTL15	RP11-963H4.5	FLVCR2	GALNS	ENDOV	RP11-15A1.3	FOXM1	AK4	ST7-OT4	RP11-234B24.2	TTC21A	DCTN6	RP11-389K14.3	RP4-723E3.1	C9ORF89	RP11-32B5.7	DDB2	MAN2B1	ECI1	AL078585.1	WWC3	PPP3CA	MKLN1-AS2	PISD	LRIG3	EIF3J-AS1	LYSMD4	LINC00922	RP11-82O19.1	KAT8	PRPS1	RP11-2I17.4	AC007966.1	BLMH	ARFGAP3	RP11-115J23.1	AHCTF1	KIF3B	FDFT1	SAT1	CUX1	NT5C1A	KIAA1377	DAPK1	CORO2A	ACYP1	AP000442.1	AL161784.1	CTC-458I2.2	RP11-413B19.2	RP5-867C24.4	SPIRE1	RP11-114J13.1	AC133633.2	HPS1	RP3-368A4.5	UBOX5	DOCK7	CTDSPL2	IL6R	WFDC1	GLE1	NXNL2	DKFZP779L1853	RPSAP58	RNF130	CCDC147	N4BP2L2	CISD2	RP11-147L13.8	SIK3-IT1	RP11-435B5.4	RP11-1094M14.11	CDH1	RP11-567L7.6	PCDHGB7	RP11-302F12.10	FUNDC2	CERK	LMNB1	ZNF32-AS3	DNAJB9	AC068039.1	ZNF385C	RP11-214K3.23	GPD2	CACNB3	HYAL2	SEC16A	GABARAPL2	OCRL	ZNF79	THAP2	RP11-360L9.4	ACADS	EPDR1	ACAA2	HCLS1	C9ORF40	SURF1	SNX24	RN7SL856P	VKORC1	TLDC2	DEDD2	MRPS24	SEC61A2	PIM2	MYD88	CLTC	MRPL44	IP6K3	PSMD6-AS2	POLN	LIMD1-AS1	APOE	RAD51D	YJEFN3	PCDHA13	A3GALT2	MACC1	HEXDC	AC007364.1	LONRF3	EFCAB1	RP11-162J8.3	PDXDC2P	MGA	NRD1	SLC39A10	RP11-194N12.2	WDR45	WDR6	ABCC6	RP11-382D12.2	KDM2B	C11ORF54	EPS8	RP11-286N22.8	RP11-474G23.1	RP11-83B20.1	WAPAL	SCAMP4	TNIP1	DCTN5	AC008073.7	AC099344.1	RP11-423P10.2	TPRG1	LINC00640	SRSF9	DCUN1D5	DRG2	RP11-545E17.3	SLC30A4	FOCAD	CDH26	FLYWCH1	ZNF175	ZFP91-CNTF	CTD-2525I3.6	ARR3	RP11-1191J2.2	LPCAT1	GALNT3	TSPEAR	CDH2	RCBTB2	RP11-304F15.4	RP3-330M21.5	ATP11C	CTB-50L17.14	MLLT10	AGT	AC008753.6	THEGL	RPS6KA6	CCDC151	GNL3L	LEO1	CINP	RAB13	TAGLN	RP1-151F17.2	PAPOLG	DDX56	LUC7L	SEMA4B	RP11-867G2.8	LINC00276	LIFR-AS1	ITPK1-AS1	IFI35	LRP5L	MRPS11	CNST	RP11-430H10.4	RUSC1	FAM118B	C14ORF169	HMOX1	PIN4	IKZF5	MYH15	AC073479.1	CTNNBIP1	ARMC1	FAM127B	CIB1	ADCK5	CRTAP	PIGU	NAF1	LINC01011	RBBP6	STX18-AS1	AC007192.6	FKBP2	RP11-483I13.5	HTT-AS	RP11-77H9.2	CACTIN	ALDH1B1	CEBPA	FAM199X	ZMYND12	DEAF1	LINC00843	RNF144A	CHUK	DNMBP	R3HDM4	SPATC1L	ACBD5	ZNF775	RP11-400F19.8	IFT80	RP6-109B7.3	TCEB1	RP11-230C9.2	CTB-191K22.6	AC068831.3	ARHGEF7-AS2	PIF1	ZNF830	RP11-115C21.2	GUSB	SIKE1	CTD-2349B8.1	RP11-406H23.2	THAP3	NXT1	NEK7	CTD-2380F24.1	RAP1GDS1	COQ7	FCHSD2	DYRK3	CTC-554D6.1	PHF20L1	NFYB	RNF5	POLR3G	RP11-977G19.11	ZNF829	SASS6	FRS2	FAM175A	SFXN1	PPIG	RP11-297A16.2	UACA	PAFAH1B2	AC022007.5	FOXJ1	ZNF586	SRL	ZNF207	ZSWIM3	C2CD3	CTD-2210P24.4	TP73-AS1	FAM91A1	DRD4	MT-CO3	ZNF534	RP11-731C17.2	PDSS1	HIVEP2	IGSF11	TTC8	CNTLN	RP1-293L8.2	AC002310.12	CHD7	ZNF674	AMPD3	CYB5R3	DIRC2	MAATS1	POLG2	JAK1	RP4-782L23.2	NLN	TPRKB	SNHG18	RP11-379P15.1	CTC-297N7.8	RN7SKP96	MYLK4	FMR1-AS1	P2RY2	C2ORF27A	RP11-936I5.1	AC005594.3	ARPC2	STMN1	ABHD17A	PPP1R3G	TCAIM	ZNF286B	STAP2	PARS2	COPB2	EFEMP2	C19ORF81	TEKT3	ZNF704	FAM71E1	NIT1	DPH7	RP11-60I3.4	STX7	KATNB1	MSH4	DLG5	POLR2H	SESN1	CAMK4	PPFIA4	ORAI2	CLCN5	FIZ1	RNF185	HMGCR	XRN2	TRIM47	DLG4	ATG4A	STX18	RHOA	CNOT4	ZNF816	TAF7L	PPIL6	ANKRD32	AL022476.2	AC005562.1	PRPSAP2	IL20RA	CHID1	GLI3	MAMDC2-AS1	RP11-1085N6.3	RP11-624D11.2	BPI	Z69666.2	TOX	OSBPL2	ZNF616	RP4-635E18.8	KIAA2013	AC008781.7	CTD-3138B18.6	LACTB2	CCDC181	SPC24	SMC1A	SENP5	MRTO4	SMIM4	SBF2	CTC-429C10.2	RP1-274L7.1	RP11-47A8.5	AC091133.1	FAM129A	PPP2R2B	NIPSNAP3B	TUSC2	SELRC1	CTD-2162K18.5	HIST1H2BD	RP11-53B2.4	DLEU7-AS1	GOLGA8B	CTD-2544H17.2	C10ORF25	MRGBP	ZNF425	RP11-396B14.2	PCSK1	UHRF1BP1L	GPR161	CTD-2517O10.6	RAB9A	FXYD3	EXOSC9	PNMA1	PKNOX2	GGT7	SLC35G2	STK17A	FAM3C	BPTF	HSPBAP1	MYO16-AS1	MKLN1	USP12-AS1	DCLRE1A	EVL	TNFSF13B	C6ORF57	MANEA-AS1	IQCD	SNX1	VPS13B	AC011747.3	CTA-797E19.1	ASB4	KITLG	LUZP1	CRYAB	RAD9B	RP11-15H20.7	CECR5	OTUD6B	RP3-348I23.2	LSMEM2	TOX4	SMARCE1	TSSK6	ADRA1A	ZFP62	PNO1	LRRC16B	LYAR	L3MBTL3	BCR	RP11-229C3.2	TBC1D22B	SETD6	SMG7	USP9Y	RP11-89K10.1	ELP5	CTD-2600O9.1	ZNF514	AP003419.11	PDCD4	RCHY1	DIMT1	AC093157.1	PDK2	ASPSCR1	FLJ27365	AF127936.7	GOLGA2	DNAJC18	ANKHD1	GAB2	ILVBL	CTD-2026G6.3	NOM1	KB-1507C5.4	MBTPS1	PRR3	RP11-162P23.2	STX2	RP11-624A4.1	RP11-150O12.1	ZNF436	SLC25A36	TMEM219	ZBTB8B	FBXL19-AS1	LAMA1	DNAJB2	DFFA	CTD-3032J10.2	HERC4	RN7SL521P	NLRP5	PARG	CTD-2369P2.5	BBS5	TNKS	CPSF1	SLC9A8	DIABLO	NDRG2	KCTD21-AS1	SULT1A1	AK7	HMGCS1	CTD-2525I3.5	SMUG1	FBXO32	CYB561D2	GTF2IRD2	WNT7A	TGFBRAP1	EIF1AD	ANKH	CDC25A	C17ORF78	PLEKHA7	AC002117.1	EXOSC5	ZNF284	MGAT4A	CTB-113I20.2	GCNT7	GMPS	CDC73	CHPF2	PIGH	PPAPDC2	CAPS	RP11-354A14.1	ALMS1	SLCO5A1	NOL11	NEBL-AS1	ARHGEF17	CTD-2036P10.3	RP11-261C10.3	KIAA1191	RNF114	TRAFD1	AC011288.2	RP11-107N15.1	STX1A	LPP	SLC4A1AP	C11ORF84	TMEM192	SEC62-AS1	C21ORF128	JAZF1	CTD-2524L6.3	GTF2IRD1	C12ORF73	ZDHHC16	GABBR2	CTD-3222D19.5	CNTNAP3	ZNF784	SLC39A12	DNAH7	PARVB	FBXO41	RP11-67K19.3	LL09NC01-251B2.3	ZNF493	ZBTB47	PPP2R2C	MTM1	LGR4	RP11-1275H24.1	SYNCRIP	TMEM242	ASB16	ATP6AP2	ARL6	TMEM257	NRBF2	RP11-421F16.3	CTD-3149D2.4	ZNF835	RP11-370I10.2	AC064852.4	AC087393.1	LINC00427	GDPGP1	TMEM70	SRR	AC092168.2	AC007796.1	TPPP	SATB2	CASP8	MSANTD1	RP11-588K22.2	RP11-283G6.5	RP11-111A21.1	SPATA17	YWHAQ	TSEN2	ATOH8	RCC2	CDKL2	TRMT11	RP11-626G11.5	RP11-87M18.2	SHANK2	ZDHHC13	TNFRSF14	LMNA	RP11-658F2.8	RPS6KA2	RP5-837M10.4	ZNF671	TMC4	CTD-2517M22.14	NRL	CSTF2	BAG5	CTC-535M15.2	ENDOU	AL161450.1	MAGEF1	ZNF622	RP11-504I13.3	RP11-596D21.1	RPL36A-HNRNPH2	TTC31	TSC22D3	PRCP	TAB3	ARMC2	C9ORF57	LINC00466	RP11-1277A3.1	PTP4A1	WDFY3-AS1	FBXO31	PLK5	PPP1R16A	TMX2	ITGBL1	ACTR5	ADAMTS19	PHRF1	AL627171.2	SIRPA	PLCD3	SOX6	AHCYL1	CHCHD4	CD101	SMARCD1	CTD-2005H7.1	TCTEX1D1	CTD-3162L10.1	TERF2IP	SERPINB6	EPN2	PSORS1C1	EOGT	LATS1	USP5	COL7A1	PLB1	NUDT7	ZNF449	SHC3	GLO1	CTB-25B13.12	ARHGAP12	BHLHE40-AS1	CPT1C	DONSON	CUBN	DGKH	LINC00877	TANK	CHST14	LINC00610	PLK4	RP5-1065J22.8	SRRM2	RP11-180C16.1	COPZ2	RP11-484L8.1	DDX28	VWA5B1	RP11-345P4.10	TCP11L2	TMEM117	RP11-699L21.1	DDX41	GRTP1	SLC25A33	MVK	ZNF571-AS1	TMEM41A	DCAF13	AP000473.6	B3GNT1	SLC7A11	ETS1	WDR74	ZNF230	AC000068.5	DHFRL1	SMARCB1	USP18	CRTC3	RP1-20N2.6	ADAMTSL3	LRP1	EPHA2	CCDC23	SLC39A3	PRTFDC1	FAM195A	BACE1	KCNH2	GCSH	RAP2C	RP11-400F19.18	AL157871.2	CTB-179K24.3	RP1-151B14.6	PRSS35	EPM2AIP1	TRIOBP	BST1	WFDC3	SDSL	GDPD1	C1ORF21	CPSF4	RBM15	ERVH48-1	PLEKHF2	CTD-2583A14.8	CPSF7	AL645728.1	P2RY13	TRIL	WRB	FAM85B	RP1-34H18.1	RBMXL1	CECR5-AS1	THAP9-AS1	ETV1	CEP290	ANKFY1	PLEKHA6	RP11-71N10.1	LONRF2	GPATCH1	ZNF667-AS1	MED31	TRA2A	LEAP2	SOWAHA	RP11-244K5.8	SLC10A6	RP11-631N16.2	PCDHB14	RP11-390K5.3	SELO	LRRC42	CDPF1	WDFY3	DNAJC4	CCDC69	NHSL2	QKI	PRRC1	EXOSC3	C7ORF55-LUC7L2	BTBD6	RP11-580I16.2	RP11-467H10.2	RP13-941N14.1	CARD8	NUBPL	ESRRG	TTC29	UBE2E1	ZC3H12B	ZNF564	NUDT9	PAAF1	ABHD1	EYA2	ARNT	PHF21B	C6ORF118	PDE9A	AP1AR	TM4SF20	GPAA1	MTA2	AC002463.3	CTC-428H11.2	SUPT20H	CECR7	BCAS3	RP11-282K24.3	NCDN	LCMT2	BRWD1-IT1	TRIM65	LRRC17	DPM2	FLYWCH2	FBXW9	CA8	AF131215.9	XPO5	KLC4	ALDH1A2	THAP10	RP11-30K9.6	HS6ST2	FES	RP1-79C4.4	RP11-304M2.3	TMX1	ACAD10	SSPO	DCST2	RP11-553P9.2	CCNJL	CLK3	GSDMB	ANGPTL3	DLGAP1-AS1	CP	DDX10	TAF12	RP11-388M20.6	TRIM11	RP11-686G23.2	URB2	NISCH	AC005152.3	CTC-429P9.1	ZDHHC11B	PRRG1	CTC-498J12.3	RAD17	AC090616.2	SC5D	AC073957.15	MFSD2B	CDKN2A	ARHGAP15	NPHS1	RP11-506M13.3	MDK	EIF3L	AC006115.3	RP11-325D15.2	CTC-432M15.3	DNAJC28	PSMB9	C22ORF43	ASH1L-AS1	GBP1	CHST2	KB-1460A1.5	C10ORF105	REST	WDR31	NAALADL2	HIF1AN	CTD-2659N19.10	UTP23	MLLT1	FPGS	GSTO2	HPDL	ZNF320	TIMM9	RAB40B	RP11-396C23.4	CREBZF	NXNL1	RP3-403L10.3	IMPAD1	FMO6P	RP11-66N24.3	VCAM1	LOXL1-AS1	B9D1	PPP6C	DPM3	CSRP2	SPTAN1	SERPINI2	ADPGK	ZEB2-AS1	RP11-296A16.1	RP11-444D3.1	ZSCAN29	MPP5	RP11-34P13.13	KIAA1984-AS1	ACN9	RP1-15D23.2	TRAPPC13	PPP2R2B-IT1	CASC15	RP11-510H23.1	RNPEPL1	ZNF112	CDKL3	DDAH2	CTD-2265M8.2	CCDC141	RP1-178F15.4	CDCA4	PSMC1	NRDE2	POMT2	ZNF266	GRAMD2	PCDH9	NOA1	ROPN1L	AC022819.3	TSPO	AP000350.5	NUP85	RP11-400F19.6	RP11-484D2.4	TNFRSF10C	RP3-406P24.3	ETAA1	LSMEM1	ALG2	DGAT1	NPRL2	UBE3B	CTB-129P6.11	ZNF618	C16ORF86	ID4	SPICE1	RP11-554A11.8	ZNF619	CTD-2376I20.1	RP11-626G11.3	RAB2A	ZNF384	COL13A1	CLDN4	BBC3	FAM45A	FOXP2	THRB-IT1	RP11-203F8.1	GLRB	SIPA1L1	LOH12CR1	TM7SF3	ESYT2	PSAP	MFSD3	CTC-277H1.7	ACP2	ZNF184	RP11-159D12.2	RP11-384K6.6	PAFAH1B1	CTD-2371O3.2	RP11-781A6.1	RBM19	RPGR	VSX1	NUDT12	DRG1	LINC00243	PRTG	TUT1	EIF6	BABAM1	ADPGK-AS1	MTO1	RANBP6	RP5-1125A11.4	EDEM3	ZNF317	TMEM101	NUFIP2	TMEM141	WDR63	STYXL1	SPATA21	TPM2	CTD-2184D3.7	ST6GAL1	RP11-448A19.1	IFT43	RP4-680D5.2	IER2	DCAF11	PCYOX1	TRIP4	PLP2	FBXW5	AC068282.3	DPF3	ASTN2	CTPS1	FAM185A	PHF1	LRRIQ4	RP11-278H7.1	SLC12A9	PVRL3-AS1	ABCB10	FZD3	CDHR5	AC025335.1	VPS28	TUBG2	LRGUK	TAF7	RP11-118M9.3	FAM104A	SAMD12	FBN3	SMG1	LRRC66	MEF2A	RP11-210K20.2	NUBP1	CASC1	RP11-145A3.1	KPNA2	GSTZ1	TINF2	RAI1-AS1	EBAG9	AC008074.3	ZNF16	RP4-678D15.1	DHCR24	TTC39C	MANSC1	FEM1B	CTB-131K11.1	RP11-143J12.3	TNFRSF19	CLVS2	WDYHV1	MED28	STPG1	C22ORF46	ZNF738	ARHGAP32	DRAM2	PGF	LGR5	NES	KDELR1	FOXRED2	RP11-464F9.21	LINC00847	TCTA	KCNH4	RNF145	IL33	TM4SF2	MDH1B	MPDU1	SCGB1B2P	RNF103	PRIMPOL	SMIM15	AC092162.1	GPT2	KCTD21	CTD-2316B1.2	RP11-554F20.1	USP22	SUCO	CHRDL1	RP11-3B12.1	SLC24A1	KCNIP3	SNAPC1	MXRA8	CSRP2BP	HEATR6	RPIA	TLR3	LRRC4B	WDR70	IMMT	RP11-352M15.1	SRPX2	AIMP1	RP11-181G12.4	AP000640.2	NIPSNAP1	GAS1	CCDC30	PPP1R7	POLR2J3	ZNF486	TRIP13	SIM2	RP11-439L18.3	BBOX1	RPF2	CTD-3203P2.2	BRINP2	ARHGAP33	C6ORF58	RP11-150C16.1	CDC26	ATG2A	PPIL1	DNAJB12	FANCB	AC002467.7	RP11-1096G20.5	MXD4	LGALS8	ABCB7	POLR1D	OLA1	GS1-124K5.4	C12ORF49	CTC-329D1.3	MMAB	FGF14-AS2	R3HDM2	VAPA	POP7	CRB1	RP11-720L8.1	GPM6B	SIMC1	RP11-342M3.5	MT-CYB	ASPHD2	COA6	TRERF1	AP003733.1	NR1H3	RP11-481C4.1	GOLGA8H	PPARGC1A	C6ORF48	RP11-318M2.3	ARMCX2	C7ORF10	APBB3	TCTN2	SPINK9	NUMA1	RP5-1027G4.3	RP11-313P18.2	TMPRSS9	CCDC167	KIAA0586	TICAM1	ZNF677	RCL1	RP11-7O11.3	HILPDA	C12ORF44	PCED1A	JAKMIP2	FAM228B	IGSF8	CNRIP1	VTA1	CD55	MED13	TMEM131	CTD-2620I22.1	RP11-1134I14.8	COMMD3	REL	RP11-158M2.5	LRRK2	ERCC2	RP11-478C19.2	RUFY4	NRG3-AS1	LYG2	ZMYND15	S100A14	TUBGCP3	TAP1	MAZ	PRKAB1	RPAP3	MORN3	ZNF33A	RCE1	N4BP1	AL136376.1	LNP1	RN7SL566P	ASRGL1	RNF43	NUP62CL	TNFSF12	AHDC1	C7ORF50	PHYH	TMEM33	SNRNP200	SSR1	RP3-414A15.2	DMXL1	SLC5A10	CKMT2	RP1-90J20.11	KLHL20	KCTD6	AC130469.2	RAB20	RP11-351D16.3	MRPL36	UQCC1	CBX1	EGFLAM	WBP1L	AC007092.1	SLC38A9	CCDC91	LINGO1	AC092295.7	BRCA2	TAF10	ANAPC1	RRP36	RP11-303E16.5	WDR89	HSF2	GNPDA1	TMEM216	RP1-168L15.5	C5ORF28	CTC-428G20.3	RP13-753N3.1	TMEM5	RP11-875O11.1	RBM33	RP11-498D10.6	LOXL2	UBA2	RP11-820L6.1	PIK3R3	GPR113	CTB-175E5.7	PPP2R3B	PLA2G15	RP6-109B7.4	C15ORF27	NEDD1	CUL2	SLC25A21-AS1	RP4-639F20.1	RBM25	CDK11B	RP11-768F21.1	RP11-640N11.2	AKIRIN1	LMBR1L	CCNT1	TMEM42	OSBPL9	ZNF25	RNF26	METTL8	MYCBP2	CTA-984G1.5	CCRN4L	AC011747.7	AFTPH	CNPPD1	SOCS4	GP6	TWSG1	BRCA1	TMEM217	RP11-156K13.1	EPS8L2	RP11-44F14.5	CTD-2643K12.2	RAD51L3-RFFL	RP5-945F2.3	AC079630.4	ZC3H7B	EXTL2	BRICD5	RP11-1B20.1	GDI2	SLC35E2B	ASCC2	ZW10	RP9	RP11-497G19.1	SOX10	CTD-2044J15.2	OSBPL7	FZD5	EBPL	CCNB2	HHLA3	RP11-638I2.8	KDM1B	SYNPO2	HYLS1	RP11-710E1.2	LA16C-321D4.2	CDK2AP1	RP11-15E18.1	DOK1	ZNF443	DCP2	GSTT2B	HRASLS	RP11-864J10.4	PCBP4	RAP2C-AS1	GAA	FANCF	SERPINF1	RP11-73M7.6	PRSS3	MIS18A	UBE2B	NIPAL2	XXCOS-LUCA11.5	RP11-504P24.8	UBXN10	CHN2	HYI	TFB2M	YIPF3	DDX60	KIAA0556	UBE2N	RP11-389E17.1	RAB12	CDC42EP1	RP1-91J24.3	ESD	HEXIM1	SLC13A5	PEX3	CD22	MRPL12	FBXO30	NUDT17	CUL9	THSD7B	KIAA0922	RANBP2	IFT140	TSNAXIP1	PNKD	FBXO11	HINT2	PCGF2	BICD2	LRRC49	HSF2BP	EPCAM	RP11-142O6.1	FAM81A	RHBDD1	MEMO1	SNRNP35	KTN1	RP4-562J12.2	RPUSD4	AC004076.7	RP11-335O13.8	NSMF	CCDC7	RP11-981P6.1	BLOC1S1	RRP1	AP001816.1	HTR3E	ZNF681	ZNF623	NUP153	TCN2	GBAS	AC133785.1	CEP192	ATHL1	TAGAP	AC109829.1	ZNF367	LRIT3	FUK	MLKL	RP4-758J18.13	RP11-546J1.1	MRAS	HIGD1A	C21ORF91	PDLIM4	SLC26A4	DNAJC19	UNC5CL	DLGAP4	MCEE	MAPRE2	ZC3H12D	RP4-779E11.3	HYPK	SEC22C	RP5-921G16.1	RP11-215N21.1	EXT2	RP11-305O6.3	SCAF8	MARCH5	CTC-467M3.1	TMEM156	LIG3	ADCK3	PYROXD2	RP11-49K24.8	KIF22	AC007773.2	MPZL1	GBP3	RP4-535B20.4	RPS9	CAMK2B	AC015849.2	ATP6V1E2	ERF	IFLTD1	RSRC2	RP11-167J8.3	SEPT9	HDAC11	MREG	SNX18	CYP2U1	VKORC1L1	AQR	RP11-359D14.3	TMEM106A	EIF4A1	WDR3	AP3B2	RP11-445H22.4	ROBO4	PIGK	YAE1D1	UBLCP1	ELOVL7	B3GNT9	COLCA1	FLJ00418	FAM221A	ATG4D	CCDC77	ATP8B2	MOB3C	RP11-12L8.1	ZNF71	ARRB1	LINC00926	SEPSECS	RP11-968A15.8	DYNC1LI2	ROM1	AAMDC	TMEM110	TSR2	SUN2	ZNF345	DNAJC17	ZNF140	SEC62	RP11-270M14.4	UHRF2	ZNF304	BHLHE40	GLG1	TRPC5OS	ZNF250	AFAP1L1	MYEF2	RHOB	FZD1	C17ORF67	DCP1B	RP1-209A6.1	APEX2	KNOP1	PRKAR2A	TMEM2	RP11-305K5.1	RP4-622L5.7	RP11-356I2.4	CTD-2349P21.10	CABLES2	SART3	PLA2G6	CDKN2B	TSIX	C6ORF52	SCO2	AC003005.2	CTB-113P19.3	NME7	ATXN2	EMR3	AC092687.5	KLF8	LMOD3	TUG1	SLC35E1	RP11-440L14.4	RP11-48O20.4	EHD3	NBEAL2	ZNF431	CTD-2545M3.2	TMEM50A	CTD-2561J22.5	MRPL16	ZNF492	NDEL1	MFSD12	RAVER1	PDCD7	EFHB	RP11-685M7.3	ZDHHC1	SLC25A22	AF038458.3	WBSCR22	RP11-201K10.3	PTPLAD1	NFRKB	TMEM205	DIS3	NTNG2	SMPDL3A	CLRN1-AS1	FBXO8	RP11-517H2.6	BCL2L2	SGPL1	DNTTIP2	CEBPZ	MYO3B	RP11-632F7.3	GPBP1	LZIC	NEIL2	DYNC1I2	PHTF1	AC093642.3	C14ORF37	MSX1	TMEM43	CTC-273B12.7	COPS7B	SPON2	FER1L6	VTN	CTB-31O20.3	DPF2	TMEM187	MRPS15	SMARCC1	DLEU2L	IFI16	IKBKB	MAPK13	SMPD2	GDF5	DPH3	AC119673.1	RP11-170M17.1	ZNF214	RP11-654A16.1	FAM150B	FAM92A1	PCDHA10	NFXL1	SLC25A24	PRKAR2B	EXOC2	RP11-38P22.2	STUB1	RP11-196H14.4	ZNF75D	DCTD	COMMD4	RP11-188D8.1	RP5-901A4.1	RP5-977B1.7	DESI1	NLGN1	RP11-68I3.4	HIST1H2BC	L2HGDH	SNX17	MKKS	CTD-2324F15.2	MT-TS2	SERPINH1	RP11-69E11.8	SLC35D1	TIPARP-AS1	ZNF229	EFCAB5	PCMTD1	ALAS1	EZH2	YPEL5	PCNA	GSPT1	PQLC2	TEX11	CCDC74A	POU2F2	TET2	FAM101A	RP11-96K19.2	RP11-96O20.2	TTC30B	PCDH15	SF3B4	CFTR	NGB	CAPN15	RP6-201G10.2	RP11-244N9.4	RUSC1-AS1	KRAS	PTGES2	RP11-589M4.1	TSC1	SPRED2	TECPR2	LRFN2	RAD54L	KIAA1551	RP11-323I15.5	BEX2	FBXW7	TMSB10	SCAMP2	RP11-566E18.3	ADCY7	RP11-1348G14.4	KIN	ATP5S	BIVM	MAPT	SBF2-AS1	DERA	ZNF615	HAUS8	C20ORF144	KIF19	CAMK2N2	NLGN3	HSPE1-MOB4	DNAL4	CDK20	C19ORF54	FAM49A	CTD-2528L19.4	VPS8	ARID3A	METTL6	RP11-371F15.3	ZC3H10	RRP1B	AC007308.6	DNAJC30	RP11-286B14.1	ANP32A	COPS3	SETD9	MOSPD2	IRAK1	SGPP1	GNB3	PRLR	COA5	ZNF430	ARIH1	RP11-147L13.2	ADAM9	FRRS1	RP11-255G12.2	RAD21	FBXW11	CFDP1	RP11-625H11.1	C11ORF30	ZNF879	DAB1	LINC00173	RIOK1	CHD9	GALE	ZDHHC8	EXTL3	ELFN1	ZFP90	ACSBG1	ENG	EIF5A2	RP1-40E16.11	HS3ST3B1	CTB-47B11.3	NOP2	GFRAL	FAM217B	RP11-755F10.3	GTF2B	CEP44	MSS51	USP9X	KTN1-AS1	NUDT15	ANKAR	BTG2	ZNF354A	RP11-981G7.1	RP11-212P7.2	SRCRB4D	HSPD1	AC009495.4	PJA2	LAMB2	C21ORF88	STAMBPL1	ACTR1B	RMND1	BLCAP	RP11-445L13__B.3	KDM6B	DACT3-AS1	AC013402.5	CCDC92	TMEM74	SNTB2	FBXO15	IGSF22	ZSCAN9	C8ORF58	CRYBB3	NBPF1	SUPT6H	RGL3	MOB1A	HECTD4	RP11-560I19.1	RP11-629O1.2	CDH3	KIF15	SCARF2	ALG10B	FAM194A	TRAF3	RP11-22P4.1	PRRT2	INSIG2	RP11-983P16.2	TMED9	BAZ1A	DNM3OS	C20ORF24	FAM86A	MACROD1	STEAP1B	GIT2	CENPH	PEPD	DKK3	RPLP1	MAP4K4	RNF11	HSA-MIR-6080	SNRPA1	ZNF224	RP11-166B2.3	ZNF287	CCDC107	CIC	FLG-AS1	CHML	ANKRD54	TP53I11	HIST1H4H	RP11-686O6.2	ACTL6B	SCRN2	RIMKLA	UAP1	LINC00970	HCG20	ZNF549	AC104653.1	RP11-309L24.2	CTD-2083E4.6	GPR125	NPHP4	MTF1	PEX14	BNIP3L	KDELC1	CACNA2D2	ALKBH1	KB-1572G7.3	MRPL49	LAPTM4B	USP2	TMCO1	DAZAP1	ADA	SLC39A14	NSMAF	CMC1	VTI1A	RP11-710F7.3	FAM161A	RP4-718D20.3	HMCES	ZNF233	HCG23	MRPL11	GATM	BOC	SLC38A4	RP11-410D17.2	TEX9	ZNF480	SAP130	RP11-809N8.4	COPG1	TCF24	RP11-25K19.1	RN7SL615P	SMAD9-AS1	TEX22	GPATCH4	RP11-351M16.3	HSD11B1L	ANKRD49	PTPLB	B3GALT5	RP5-951N9.1	ABCD1	PSMG4	AC022154.7	DDX6	CLGN	CNOT1	NINJ2	LRRC8B	AQP11	CDCA3	DRAM1	SYNDIG1	AC099754.1	ICMT	RP11-70C1.3	CAMTA2	CDON	FIBIN	RICTOR	SHMT1	ZC3H3	RP11-536G4.2	RP4-564F22.5	NR1D2	SNN	CCDC130	TOR1AIP1	FOSL2	RP11-118B22.4	C8ORF46	PROSER2-AS1	SETD1A	CTC-448D22.1	RP11-120K9.2	AC010729.2	CTC-459F4.3	RP11-403A21.1	CAMSAP2	CNP	GNPNAT1	RP4-601K24.1	FAM98A	ALDH5A1	C8ORF44	RP5-1024G6.5	KANK3	CHERP	TCOF1	MMP19	KRBA1	RP11-449H11.1	LINC00324	EPOR	PACRG	RP11-140K17.3	RP13-539F13.3	RP11-1143G9.4	RP11-24C3.2	MTPAP	AC079807.4	FBXL4	FAM63A	RP5-833A20.1	TM2D3	FOXN3-AS1	ANKRD53	CTD-2201G3.1	CHMP4B	CHAD	NUB1	GPR137C	AGFG2	SLC7A14	PTPDC1	PUM2	FGF14-IT1	KDELR3	LINC00500	RGCC	ASIP	C6ORF165	ZNF222	LYRM4	GPR160	ZNF160	BUD13	RP11-57J16.1	ZDHHC4	RP11-785H5.2	RP11-252A24.5	TMEM79	PMF1	SLC5A4	RP11-160H12.2	OSBPL5	RP11-727F15.12	AC005392.13	FBXW12	NICN1-AS1	PVRL3	LETM2	THEM6	MRPL33	VPS29	HECA	SLC35A1	RP11-178G16.4	NSA2	AC087239.1	PPA2	SNAP23	ALG5	RP11-468H14.2	VOPP1	CTD-2572N17.1	LARP4B	RP11-206L10.9	RP11-290H9.4	PDP2	GNS	RP11-403B2.7	PRKCD	KIAA1522	AP000692.10	MTR	IER5L	NAA35	FAM153B	BRD2	RP11-1069G10.1	TMC1	ZMAT5	ARL6IP5	PUS1	SLC16A9	POLQ	RP11-179A10.1	CAP1	NSUN7	RP11-798K3.2	C9ORF116	ZNF687	CTC-260E6.6	VPS33B	KREMEN2	RP11-286E11.2	LINC00900	SMARCAD1	NDUFB3	SDCBP	ENGASE	LIX1	MEF2C-AS1	MAGED2	ALB	KIF14	MND1	DLL1	DYRK1B	ENPP1	COX18	RP11-485G4.2	ZNF740	NCBP1	C3ORF38	AC078842.3	NUDT1	RP11-304F15.7	ZFP2	PRR14	C5ORF45	UBFD1	CTC-524C5.2	C10ORF113	KAT2A	RP11-162D16.2	RP11-258O13.1	PPFIBP2	RP11-342M1.3	TBC1D19	CTD-2630F21.1	RAB36	CCDC73	LIN9	ZNF292	PCA3	OXNAD1	LDB3	FOXO1	ABCC9	FAM131A	NAV3	PQLC1	VASP	RP11-196O16.1	RP1-86D1.2	C11ORF70	AC105760.3	RP11-421M1.8	PNMA6C	ETFB	SLC46A3	ZNF644	FAM208B	FRZB	RAD51B	ABCE1	NFATC3	MAP3K9	RPL34-AS1	SPR	TPH1	DOC2A	MRPL3	RP5-1142A6.8	AC009403.2	COL9A1	DNM2	RP11-425A23.1	RP11-807H17.1	GNL2	ITPRIP	ATP5F1	YTHDF2	PHF10	ULK1	CCDC8	C19ORF10	WFDC10B	MED6	CTD-2196E14.6	ERBB2	MTFP1	TPK1	HNRNPF	TMEM238	CTD-2532K18.1	RPL17	RP11-321G12.1	LRRC57	RN7SL689P	GCH1	BTF3L4	MED23	FAM105B	KIAA1009	RP11-1007O24.3	RSL1D1	LINC00959	HCG27	FAM155A	EHD4	RP11-290F20.1	SPTSSA	ERCC8	POC1B	RP13-131K19.1	GGCX	C17ORF62	RP11-443N24.2	DIP2A	RP1-202O8.3	SLC26A5	ELAC2	C8ORF76	ZNF529	CCDC79	E2F4	NDUFA8	POLE	AIF1L	FTSJ3	DCUN1D2-AS	CDK13	DAPK1-IT1	NTN1	PCDHA3	LRSAM1	RP1-125I3.2	RAB3IP	DDA1	SNHG16	UEVLD	DCUN1D1	EPB41L2	RP11-6N13.1	LINC00987	ARL3	ZFC3H1	NT5C3B	RP11-96H19.1	FAXC	RP11-727A23.5	UPRT	LINC00710	CTC-239J10.1	PIAS2	ARID3B	LINC00925	NUP62	PLIN2	CNKSR1	PITPNM2	RHOBTB3	NDUFB9	CYTH3	AC092155.4	MCM2	PTGR2	RP11-686D16.1	APLN	PIGS	GPR108	RMRP	CEP76	CMTR2	TBXAS1	DENND2C	CTD-2292P10.4	FRAT1	FGGY	LINC00886	TNFAIP8	PROSER2	DYNLL1-AS1	CTC-512J12.6	C16ORF58	SENP1	WASL	HOOK3	METTL1	CYP11A1	RP4-575N6.4	Z69720.2	ZNF598	DDX4	RABL5	FAM174B	USP25	RP1-122K4.2	RP4-798P15.3	AC005082.1	MT-ND2	HIPK3	KNTC1	CYTH2	MCCC1	EDEM2	DPP3	LACE1	CWC27	NPEPPS	TALDO1	GAL3ST4	PCDH1	ZNF728	CTC-236F12.4	ARID4A	ZNF490	LYST	DUSP12	FAM111A	ADPRHL1	PLOD2	RP5-890E16.2	RP11-44I10.3	BTBD7	SFSWAP	BCAT2	PTCD2	TATDN2	MRPL28	CXORF57	ZNF662	STK24	PEX7	RP11-429B14.4	CCDC78	UBXN8	FAM35A	TRAF6	RP11-770J1.4	RP11-162J8.2	RP1-104O17.1	MRPS36	MYO1E	RP11-977G19.14	FOXN3	LAMC1	GRM7-AS1	WDR90	CTD-2085J24.4	IREB2	DNAJC10	C19ORF47	WIPI1	RP4-621B10.8	RP4-686C3.7	TP53I13	ORC4	FZD6	RP11-22L13.1	BPHL	LINC00158	PLG	AC068831.10	TRIM21	HCG25	RP11-136H19.1	RRH	OVCH1	ZNRD1-AS1	GOLGA8A	NLGN4X	CLCC1	CTD-3220F14.1	FMR1-IT1	USP28	LRRC37A2	RP4-657D16.3	CCDC137	SFI1	AC007392.3	PRRT3	PLIN1	IFFO2	ALKBH3-AS1	PRICKLE3	NRAS	NCEH1	MAPKAPK5	MPPED2	ADD2	NYAP1	SPATS2	ST3GAL3	AC068533.7	RP11-642M2.1	GAR1	SLC30A1	CTD-3105H18.14	YARS	RP11-359E3.4	RP1-122K4.3	SPEF2	METAP1D	TPRX1	RP11-486O13.4	ZNF141	USP21	SMIM11	ZFPL1	RANBP10	SCO1	KIRREL3-AS1	ARCN1	PDE4D	PSMD13	STK16	RP11-722E23.2	XKR9	AXIN1	CASC17	RP11-705O1.8	RSPRY1	LRRN1	FBP1	PITRM1-AS1	ZGLP1	ITCH	RP11-157J24.2	PPP6R2	DNAJC27	RAB23	STK4	PRRX2	TTC34	FNBP1	BCAT1	LY6G5C	LRRC73	TGFB2	EXOC4	OIP5	CTD-2034I4.1	GOSR1	LINC00908	GRIK1-AS1	ETNK2	RNF213	PLEKHF1	LCAT	S100Z	DPF1	TEX30	KLHL10	CARS2	RP1-41C23.1	ZNF107	MAGIX	C2ORF49	KIF9	RP11-716O23.2	MEP1B	PLK3	RNF40	NFYC	MYH9	FAM213B	MICU1	LXN	TRAM1L1	RP11-511B23.1	CTD-2349P21.9	CARM1	SLMO1	SVIP	CCDC158	CBY3	AP001053.11	OPTN	RASSF9	AL020996.1	CTC1	RFC5	AC140061.12	PCNT	MRPL50	KLC2	DPYSL3	CTPS2	RP11-245J24.1	RP11-968O1.5	RP11-90J7.2	DHDDS	APCDD1L-AS1	TMEM39A	ASCC3	SEPT6	DUS1L	NUDCD3	MEX3C	ZNF582-AS1	GPN1	WI2-81516E3.1	RP1-234P15.4	CTD-2012K14.6	GDAP2	RP3-477O4.14	AP000281.2	ZFP37	RP11-890B15.3	ST6GALNAC6	GPR171	COG4	CXCL12	NIPA1	MCM8	ZNF563	ZNF76	GRSF1	LINC00675	RP11-124N2.1	ADAM10	ACBD7	APPBP2	MYO3A	ZBTB48	RUFY2	AC113189.5	DHPS	TNKS2-AS1	EFCAB4A	CYB5B	TMEM255A	MAGED1	CBX8	SRF	KIAA1683	SRPK1	WDSUB1	ZNFX1	ARHGEF11	PRKCI	PMFBP1	OVCH1-AS1	CSNK2A2	RPS10-NUDT3	RP11-718O11.1	DCAF4	GINS4	SUGT1	CCHCR1	AP001442.2	PRKAA2	KCNJ8	ABHD11	SLC4A4	DNAJB6	ZNF295-AS1	SLCO1C1	MED8	TMEM161B	UAP1L1	B3GAT2	IKBIP	KIAA0895L	USP10	RP11-421E14.2	ZBTB11-AS1	GOLIM4	PMPCB	FAM107B	NCAN	UBA6-AS1	PIPOX	POLD1	RPGRIP1L	BICC1	RP11-617D20.1	RN7SL329P	CANX	STXBP3	NDUFAF1	NAE1	R3HCC1	RP11-709D24.6	TTC26	SNRPD1	CTD-3110H11.1	AC004840.9	MRPL10	IKZF2	AKR1A1	PDZD4	ZNF607	BSN	PPIP5K1	CTD-2246P4.1	CEBPB	MARCH9	TMEM229B	AC005022.1	SNX6	PSTK	MAPKAP1	SLC22A14	SAP30L	RP11-462G2.2	SPTBN1	RP11-81K2.1	TTC21B	AC007464.1	RP11-110I1.13	RP13-297E16.4	RP11-706J10.2	AC007566.10	STK17B	ABCD3	WSCD1	RP11-85F14.5	HIATL2	P4HA2-AS1	RP11-308N19.4	VGLL4	NAA25	CWC22	CAPG	C18ORF21	FKBP9	RP11-345M22.2	NDUFS3	CTD-2215E18.2	AIP	RP11-227G15.9	GPR68	CCT5	AC008592.7	CTC-268N12.2	RP11-226L15.5	MKS1	TKT	PPM1M	RRM1	NCR3LG1	SPECC1	RAD54L2	PPP1R14B	HERC1	ITGA3	TPCN2	LSM14B	TCF19	PIGP	RRM2B	BMPR2	ASAH2B	RBBP7	HMGA1	RP11-171I2.1	TMEM186	PDK4	ZSCAN25	ANKRD31	PGAP3	AKAP8	KLHL8	GRHPR	SYNJ1	SLC7A9	ABLIM2	LINC00115	MSANTD2	SNAPC4	RSRC1	CTD-3074O7.12	NRG2	ZNF41	BRIX1	MICU3	NRCAM	C11ORF83	RP11-18H7.1	STX1B	AC019186.1	RP5-882C2.2	ALG10	HNRNPL	RP11-1129I3.1	CWF19L2	APLP1	RP11-782C8.5	ANKRD36C	EMG1	RP3-405J10.3	IL20RB-AS1	SPIN1	DHCR7	MRPL23	AHCY	RP11-206L10.10	CHORDC1	RP11-199F11.2	IVD	APOOL	RP11-95O2.5	FDPS	WBP1	AC009542.2	AC092171.2	SLC39A6	AC003682.16	TRIM8	PRKRIR	RP11-110G21.1	RP11-262H14.4	MCM3AP	CEPT1	UCHL3	AC008267.1	TOR3A	RP11-446E24.4	RP4-794H19.4	STX8	CTD-2012K14.3	DTX2	PHF14	EPHB1	LRP12	POU3F4	CLPP	CCDC126	ANKRD9	IDH1-AS1	LL0XNC01-116E7.2	RNASEH2B	SCG2	ACTL6A	SEPHS1	RP1-167A14.2	AC010136.2	BLZF1	TMEM11	SSR2	FAM171A2	COMMD10	ZSCAN31	MINPP1	FLCN	MAST4-IT1	UBXN2A	SLC39A11	AC006547.8	RP11-508N22.12	RP11-768G7.3	FGF7	TOB1	STON2	RP11-159G9.5	PBRM1	RP5-930J4.4	LA16C-358B7.3	TMEM87A	RP11-503N18.3	ZNF620	SLC35F2	NT5DC1	ZFP1	CTD-2325M2.1	EDIL3	ZNF470	MGAT1	EFCAB10	GALNT6	IL18BP	GABRR1	PSMB7	STT3A	SUPT16H	SBF1	PDCD11	TSR3	PHF11	POLR1E	MCOLN1	RP11-383H17.4	RALGAPB	GMCL1	LATS2	SYVN1	PHOSPHO2	GSAP	RP11-260M2.1	GALNT12	BRAT1	TM7SF2	GPATCH2L	WDHD1	RP11-281A20.2	TNXB	SLC25A27	ATR	CREG2	AP2B1	RP1-93I3.1	AP002954.4	ADAMTS2	PGK1	RP11-533E19.7	PLA2G12A	ABCA4	C10ORF68	RPRD1A	CTB-49A3.4	FAM153A	CTB-73N10.1	CSMD2	CASD1	PLEKHA1	DGKI	FAM136A	TSSK3	TRMT13	RARS2	GALNT18	FAM218A	TRAK2	JMJD8	DDIT4L	AC003002.4	RP3-522D1.1	CTA-373H7.7	TPRA1	PPP1R13L	AC064871.3	FAP	SLC16A14	AC139100.2	RP11-259K15.2	PSTPIP2	CAB39	MPV17	NCSTN	UBE2S	AKAP17A	SOX8	POLR3F	RP11-137H2.6	RP11-307C12.12	RP11-108P20.1	H2AFY	ALOX5	UGCG	VPS51	MYO5A	ATP6V1A	SPAG5	EBF4	RP1-315G1.3	RP11-363E6.4	ANKRD24	FBXL18	PCYT1A	APPL1	SEMA3A	NDUFAF4	PRIM2	HSD3B7	CCDC81	BMP2K	POLG	DNAH2	RP11-894P9.1	NDUFA10	ZBTB21	TMEM126B	RP11-467P9.1	LSM11	ANKRD29	C12ORF55	RP11-387D10.3	CLPTM1	KIF5A	TMEM67	RNU6-628P	RP11-274B21.8	TMEM185B	ZNF571	CTC-241N9.1	ADAM15	RP11-15B24.5	RP4-758J18.2	MCC	HMG20A	RP11-379C10.4	CASP9	PCDP1	ZNF354B	RP11-216L13.19	PRKX-AS1	GPR173	ZNF764	ABCC10	HLA-E	ANP32B	RP4-758J24.5	DCAF16	MYO1F	MORC2	RNF170	RP11-165A20.3	RP1-193H18.2	OSTM1	KIF9-AS1	ANKRD37	RP11-466A19.3	CCDC173	CTD-2288O8.1	C16ORF80	DICER1-AS1	FAM161B	RP11-649A18.12	ALAD	RP11-219B4.5	P4HA1	WDR34	TMEM132D	TESK1	FGFR1OP	ATAD2B	CLDN12	USP46	PKN2	POLR3C	LINC00663	RP11-752L20.5	C2ORF43	SLC15A4	HSD17B3	CTDSP2	TBC1D16	SKP2	SLC12A1	KIAA1467	KIAA1430	RP11-57H14.3	MAPK3	ZNF526	PKD1L1	SERPIND1	RP11-159F24.3	ACAT1	CXCR4	LARP1B	CTA-211A9.5	MAPRE1	TAF3	AP000692.9	RP11-154H23.3	RP11-84E24.3	RP11-888D10.4	SRGAP2	HNRNPH1	TOP3A	THAP8	TMEM198	AC013402.2	IDH1	RP5-1159O4.2	ACTR8	SLC26A1	HUS1	AFF1	RP13-279N23.2	USP50	TSEN15	TACR1	DBF4	SLC16A2	DKC1	RP11-746M1.1	AC002550.5	SLC43A1	C12ORF23	RAB15	RAB27A	RBCK1	GS1-259H13.10	MAGI2-IT1	CD164	CTD-2192J16.26	PPP1R16B	SMO	CSPG4	FAM65B	RP5-1042K10.10	RP11-166A12.1	RP11-447L10.1	PILRA	PPP1R3C	RP11-395N3.2	ARNTL	P2RY11	FAM154A	RP11-112J3.16	SLC38A6	PSEN1	POU2F3	H2AFV	SLC22A8	C14ORF178	NR1H2	EIF3E	SHQ1	DCBLD2	RP11-10O17.3	CHMP6	LMLN	CHCHD6	RP11-173P15.7	FAM98B	FBLN7	ACOT13	C14ORF79	TARBP2	DCBLD1	HCG11	CATSPERG	RP11-295G20.2	RBBP9	SIAH1	GPCPD1	ELP2	GHRHR	DNMT3B	C3ORF35	NUDT19	RP11-750H9.5	RP11-831H9.11	C16ORF70	TMEM147	KIF4A	MEI1	RP11-326I11.5	LINC00954	OVGP1	RRS1	ATF7IP	C9ORF131	EIF3H	ANKRA2	DRC1	ASH1L	CNN3	DNAJC11	MYOT	DZIP3	EAF2	LIMK2	RNF14	RP11-1020A11.1	POU4F1	RAMP2	RP11-861E21.1	C11ORF58	DDX26B	TGOLN2	CTD-3099C6.9	FEN1	RBP1	RP11-141M3.5	BCKDHA	ARSK	TOR1AIP2	HSPA2	GEMIN5	PSPH	PRKD2	RHOG	SFT2D3	RP11-720L2.2	EAF1-AS1	SRCAP	C15ORF60	UTP14A	AC009120.6	C3ORF18	SMC2	AC005042.4	C1ORF220	TMEM14B	INSIG1	PCAT1	CCBL2	TMEM222	CCDC43	CTD-2583A14.9	TUBGCP5	NUP188	OSER1-AS1	TIMM8B	MRPL13	RP11-95I16.4	CRAMP1L	MYO10	RP11-73K9.2	SLC12A5	HNRNPD	RBP5	LINC00641	STXBP5-AS1	BEST3	ANXA9	FARS2	SLC25A23	RP11-541G9.1	DPM1	PARP11	CCP110	RP1-167F1.2	RP11-739N10.1	CDKN3	CTSO	MT-TI	RP11-257K9.8	C3ORF20	RP11-210M15.2	PDE12	SMU1	MMP16	RP11-307C19.2	HSD17B8	KLHDC3	MTHFR	FRMPD3-AS1	RP11-439L18.1	ATXN2L	RP11-212P7.3	C8ORF31	NSRP1	TNFRSF1A	SDHC	TDRP	LINC00923	RP11-378J18.3	PKIB	RP11-631F7.1	METTL9	C2CD2L	DHRSX	FAM189B	TMEM68	MAPK1	OAS3	AC135178.1	RNASEH2C	FOXO6	AC132872.2	B3GAT1	BLID	GARS	RNASEH2B-AS1	NAT14	RP11-468E2.6	MYH11	MAP3K2	DNAAF1	SNX8	APOBEC2	PRRT3-AS1	TEX2	CEP104	MAMLD1	GRK6	CPSF3L	ORMDL3	TENM4	RP11-60I3.5	SLC30A10	RP5-1120P11.1	ZNF252P-AS1	SPAG4	SCAMP3	AQP6	RP5-1029K10.4	ZBTB1	AC012442.5	ZNF259	RP11-45F15.2	MAPK8IP1	ZADH2	UBTD1	THAP11	REXO1	DENR	ZNF330	MLLT6	AL162759.1	PNMT	SPTSSB	HCG17	POC1A	SLC2A13	HIST1H1C	SRCIN1	TMEM143	RP11-163N6.2	MERTK	SLC25A42	ACY1	CHPT1	C21ORF67	ARSI	DDB1	CTD-2083E4.4	RP11-455G16.1	RP11-608O21.1	BROX	OGDHL	RP11-649A16.1	TMEM97	ASCL3	FAM50A	PGGT1B	LOXL3	S100A10	UPK1B	CTC-265F19.2	PPIL2	RP4-761J14.8	ATAD3A	SLC5A6	RPF1	AF011889.2	WEE2	ARHGAP5-AS1	SACM1L	GDF15	ACOXL	ITGAL	RP11-361L15.4	CDS1	VRK1	FAM126B	TIMP1	TWF1	AC005009.2	TBC1D4	RFK	RP11-820I16.4	AP000974.1	HHLA2	LRRC59	PDHB	SMNDC1	CHFR	SH3BP5-AS1	REEP3	EIF3I	RP11-343N15.1	CPNE8	DNM1L	ARFIP2	HIGD1C	SLC12A4	PLEKHG5	SLC6A8	LINC00263	PKN1	KDM1A	WSB1	VCPIP1	NKD1	LRRC47	WDR1	RP11-529K1.2	AC004381.6	CDKN2B-AS1	ERP29	GYG1	HNRNPA1	KIAA1462	PDZD8	STRA13	PPP1R15A	TRIB1	PURA	RAB7A	RP11-359B12.2	GATSL2	TOMM34	AP001372.2	RP11-285F7.2	LINC00327	RP11-653J6.1	EEA1	SNAPC2	CKAP2	PRKACA	GPR155	CTD-2196E14.3	PIH1D2	THNSL1	AC145212.1	DPYSL2	AC073934.6	DPYD-AS1	ZNF337	FDX1	ZNF613	PSENEN	ENPP6	USP27X	FUZ	LINC00339	FBXO39	PGPEP1	RFXAP	RP11-45A16.4	LGI1	CTD-3138B18.5	PRMT10	RP11-582E3.2	XXBAC-BPG299F13.17	RNF7	AC013472.3	LRRIQ3	BRD8	DHRS13	TMEM184C	USP3	PER2	DTNBP1	FAM200B	MPHOSPH10	DCUN1D3	PVR	ESCO1	RTN4R	RP11-285G1.14	BCL2L13	UBA1	ZNF217	RP11-736E3.1	CHEK1	KB-1458E12.1	RP11-440L14.1	PGBD1	CTD-2647L4.1	RAB11FIP5	RP3-467N11.1	FOXJ2	SFT2D1	ACADM	CCDC13-AS1	METTL24	PLEKHG3	ZC3HAV1	CTC-559E9.4	TEX264	PABPC3	RP11-635N19.1	PGLYRP2	MBP	STARD4	FRMD3	ZNF48	FBXW10	SMCR8	RP11-103J8.1	MFSD2A	MEGF8	CTC-348L5.1	ZNF853	PUS3	RP11-70J12.1	RHBDF1	SKAP1	CHRNA5	PRMT7	METTL17	FPGT-TNNI3K	ZNF281	ZNF792	FAM73B	MKRN2	VMP1	RP11-73E17.2	S100A1	PINLYP	RHOJ	ATRNL1	RN7SL585P	AC140912.1	NFAM1	RP11-727F15.9	C1ORF185	ABHD6	PCYT1B	NDST2	CDK8	MTMR12	DCDC2	CHRNG	ARF4	STRADA	CTD-2323K18.1	CEP72	TDRD10	CCDC41	GPC6	KIAA1033	DPH5	RP4-800F24.1	RP11-408A13.4	SEC24D	RP11-239H6.2	MRPL45	RP11-742B18.1	POLR2A	SPAG7	RP11-841O20.2	CABIN1	SLC46A1	PTPN18	ATL1	CTB-40H15.4	ZNF787	TMOD1	CTA-445C9.14	CTD-2514K5.4	PRSS50	AC005003.1	PBXIP1	EMC8	ACOX2	TEK	ERBB4	CNEP1R1	RGS14	HUWE1	EFR3A	SDE2	RP11-1277A3.3	DOCK3	C12ORF29	RP11-65J21.3	PPP1R3D	ANXA10	KRI1	RP11-582J16.4	PIFO	ULK2	RNF135	SLC50A1	RP11-514O12.4	USP39	AP000253.1	ZSCAN21	PSMF1	NUP43	ALKBH4	EXO5	FBXW4	ACSF3	NUDT8	RP11-563N4.1	FAF2	RP11-1186N24.5	NPHP3-AS1	RRAS	SNX9	ZNF74	KCTD5	C6ORF132	COQ9	AF196970.3	ZNF572	CCDC60	AP001432.14	CCDC9	KLHL25	PPIH	AGPAT2	AIM2	RRAGB	RP11-290F20.2	AC026188.1	LMCD1-AS1	RP11-211G3.2	NGRN	USP47	PITPNB	ARL1	RP11-287D1.3	RAB21	RP11-25G10.2	URI1	S100B	EPN1	LIPE	OFD1	GNRHR	C1ORF27	AC007405.4	C17ORF104	C9ORF50	UBE2D3	SLC7A6OS	ADNP2	U52111.14	SLC25A40	USP20	FAM96B	AC009492.1	TGDS	NFKBIZ	RP11-529K1.3	KCTD20	ZNF57	AKAP13	EIF3D	CNOT8	TRMT6	DMTF1	RAP2A	MYL12A	CRYGS	BX322557.10	DHX37	LRP3	ZSCAN2	CKMT2-AS1	SLC30A9	IMMP2L	RP11-382A18.2	ANKFN1	AC005786.7	NAAA	RP11-404I7.1	FAM181B	ZFY	KLHL22	CBWD2	ANO8	HES4	TRANK1	C1ORF51	TP53BP2	NHLRC2	SLC38A3	CCR10	CCDC85C	RP11-161H23.9	PLEKHJ1	CAPRIN2	PRDX1	CEBPG	INTS4	PPCDC	ZBTB34	MYO1H	TANC1	FPGT	S100A6	CLP1	GLIS3-AS1	KPTN	RP11-65N13.8	AFAP1	DGKQ	ZNF793	HAUS4	WDR43	SPATA22	ACO1	FKBP14	RP11-180I4.2	URB1	POLR3H	SLC11A1	BMX	TRIM66	ZNF805	GNAS-AS1	RP11-549J18.1	TMEM91	AP000230.1	RP11-468E2.2	DOK5	NAA20	RP3-428L16.2	ECHDC1	HNRNPA1L2	RP11-434H6.7	IFNAR1	CPNE5	ATP7A	DAPK3	CDK10	RP11-1084A12.2	HCN3	RSPH6A	SGSM2	CTD-2207O23.3	RP11-572M11.1	SNCAIP	RP11-391M1.4	CMTM3	UPB1	RP3-388M5.9	CDK15	RP11-950C14.3	AC010733.4	MCF2L	ZNF211	DNAAF2	BVES-AS1	PRKCA	ATP1A2	RP11-284F21.9	RP11-299G20.2	SERTAD4	ISCA2	COL11A2	CENPO	NFE2L2	SNX4	KIAA2026	RADIL	RP11-481J2.2	AP000473.5	RP11-538I12.2	PTK7	RP11-80A15.1	BZW2	SLC25A43	RGS16	XAB2	NAA38	SAMHD1	LMTK3	PPP1R12A	TRIQK	RP11-799O21.2	RP11-53B2.2	ZNF326	GDPD5	CMTR1	BPGM	RP11-517O13.3	CDIPT	EEF1A2	RP11-61K9.2	GLYCTK	RP11-124N14.3	DLGAP1-AS2	RP11-258C19.7	FMNL3	PRKCH	TARSL2	FGF9	HNRNPM	SMPD1	REXO2	AL049871.1	GRK4	HLA-F	RP11-153F1.1	C12ORF45	PDZD2	CEP152	CTD-2341M24.1	CCDC149	NPAT	NAV2-AS2	CNTRL	AC006378.2	EXD3	SESTD1	IL15	TTF2	BDNF-AS	ZCRB1	NDUFS8	TRAF3IP3	C1ORF174	CRAT	CTC-429P9.3	TRIO	LYPLAL1	BECN1	CEP19	RP11-100L22.2	AC110619.2	LINC00471	C8ORF37	AC109828.1	HM13-AS1	FBXL19	ZNF254	ST6GALNAC4	RABGAP1	RP11-505K9.1	STX16-NPEPL1	NUP107	PLXNB1	PPWD1	PLD3	AP001439.2	PAQR8	RP11-329J18.3	C4ORF33	ZNF776	C16ORF71	MYOF	RP11-44M6.1	SRSF12	DCUN1D2	RBFA	JAGN1	RNU6ATAC12P	PFAS	USP15	ADAM19	NUPR1	OXLD1	RP5-1092A3.4	RP11-111M22.2	LINC00601	HEXA-AS1	DTX1	ACOX3	ZNF559	TTC23L	RP11-379H8.1	GCK	RAVER2	LYSMD1	DNAJC25	CTC-325H20.4	NAA30	FAM117A	RP11-495P10.2	RP11-390P2.4	RRP12	HFE	TRIM39	ABHD4	SCARB2	TRPC1	RNF2	RABGAP1L	CSNK1G3	ICAM3	RP11-1055B8.7	SOCS1	NYNRIN	SBK1	COL4A5	RP11-38L15.3	CDYL2	ZNF419	PGBD2	LAMTOR2	C14ORF1	AC009299.2	RP11-266L9.5	TSPAN14	WDR92	RORA	RP11-139K4.2	AC013394.2	SPTY2D1	RP11-320M16.2	KIAA1524	RP11-941H19.3	DNALI1	SDCCAG3	THAP6	ITPA	SF3A3	RP11-556I14.2	NYX	AC104134.2	EIF2AK3	PDE3B	POLR3B	CTBP2	RP1-309F20.3	RIMS3	UBQLN1	INTS9	RP11-701H24.10	RP11-23J9.5	ZNF268	WDR76	COIL	C3ORF62	PIP5K1C	PLCXD2	PPP2R5C	AC005775.2	CHL1-AS2	KIAA1875	ADARB1	CTB-113D17.1	CCM2	CES3	RABGGTB	PRPF6	ZNRF1	CTC-281M20.1	CCT2	VANGL2	RP1-223E5.4	DHX16	ZNF467	PARP9	TMEM54	MINOS1-NBL1	FRMD8	RP11-332J15.2	LINC00391	THNSL2	TNK1	AP001462.6	SMC5	LENG9	NPAS3	DUSP23	INPP5K	AC116366.5	RP11-84C10.4	AAGAB	SLC22A1	AC006277.2	FADD	VAMP5	RARB	GLUD2	CTD-2293H3.1	TRMT44	YEATS4	C2ORF73	CHI3L2	XKR8	TMED3	PAXIP1-AS2	SLC45A4	RP11-1379J22.5	UCK1	SMIM2-AS1	SPTLC3	LDHAL6A	RP11-148I19.1	HERC6	ANKRD10-IT1	RP11-296A18.3	RNASEH2A	ZNF69	RECQL5	CASZ1	POP1	TIGD5	RP11-242D8.1	AKAP10	AC010761.13	EFCAB6	SOBP	ZNF836	EIF3B	NBL1	RN7SL230P	GDF11	GRWD1	RC3H2	SNAPC5	COPG2	SEL1L2	LMAN2L	SLC27A6	KLF6	TUBGCP6	RP11-293I14.2	LSAMP	RP11-428J1.4	NAPSA	AC226119.5	AGER	VANGL1	AGBL2	EIF2B4	ZNF394	MAP2K1	RN7SL239P	KIAA1279	SPG20OS	RTFDC1	AC006460.2	PHTF2	BTBD19	ANKZF1	NMNAT1	CCNI	KIAA1468	KNDC1	NCBP2	AC011290.4	ZNF697	ECHDC3	SPATA2	HDGFRP3	RP1-130H16.16	AL031320.1	RN7SL37P	GID8	RP11-109P14.10	FLAD1	RP11-212D19.4	CCDC135	BRE	PPAPDC1A	PEF1	PCDH11X	AC112205.1	MARVELD2	ZNF518A	PLIN5	GAMT	FAM214B	AC005523.2	ZBTB45	SSH3	GGCT	ZNF630-AS1	ARHGAP27	RP1-68D18.4	ITPR3	TFPT	SUMO3	AC068542.2	COCH	CTD-2619J13.3	CEP78	HAUS7	RP11-483C6.1	CTD-2574D22.2	RP11-517P14.2	AKT2	NPPA	TEX261	KCTD18	CCDC150	C4ORF36	AP003068.23	RRAGD	LINC00202-1	ACVR1B	RP5-1103G7.4	TRPM7	RP11-434D9.1	ZFHX4-AS1	LAMA3	RP11-455F5.3	DSCR9	DGKA	LRRC45	AC009950.2	CCDC97	C2ORF42	GRID1	RP11-687F6.1	TUBA8	RP11-348J24.2	RPL22L1	RP1-122P22.2	RP11-243A14.1	LCLAT1	HAUS1	MARCH2	PEX12	INTS8	VCL	MRPL18	AC024257.1	DNTTIP1	KRIT1	ZNF473	LINC00534	JOSD1	HMGCL	APAF1	TSR1	ANKS3	RP11-258F22.1	TCF12	PTS	RP11-524F11.2	RP11-20I23.1	RP11-438D8.2	LRP6	RP11-45M22.3	SEMA4F	AC007099.1	CCDC80	AC007551.3	NAPA-AS1	FAM129C	PHLPP2	RP11-10K16.1	NFKB1	NUP50	CTD-3088G3.8	MSRB2	C1ORF146	CTA-357J21.1	HSPA1B	AATK	UBE2Q2	VPS72	DLD	CLIC2	POLR2B	ABCC5	BOLA3	PROSER1	FXR1	ALKBH3	CGREF1	PGM3	SYCE1L	C9ORF69	RAB9B	ZNF587	ZNF165	RNF19B	NODAL	TMEM245	BRMS1L	HSA-MIR-490	RP11-7F17.4	BCAS2	RP11-73M18.10	RP11-480D4.1	RP11-644C3.1	B3GALT6	NSFL1C	TRAF5	LINC00461	GNAI3	C19ORF12	TAF9B	RP11-315O6.1	NCOR2	CCNK	SYNE4	ADSL	RP4-550H1.4	ILF3	SHC1	RCBTB1	CYP4A22-AS1	ACADL	GIT1	SYF2	ABCA3	GFOD2	HEATR3	EPHA1-AS1	RRAS2	PRPF3	HYDIN	DNAH3	TMEM248	RP11-20I20.2	RP11-806O11.1	C7ORF41	ST7L	ATL2	RP11-666E17.1	RP11-571L19.7	PRKD3	ACSL6	XXBAC-BPGBPG55C20.2	RBM3	ZFYVE27	PWWP2B	TMEM247	NUP133	MARS2	AL357673.1	CPEB4	UBR1	TRAF4	THG1L	AC004158.3	AC092159.2	COL8A1	FAM162A	RP4-752I6.1	PSMD9	NCOA3	LPAR4	LIN52	CCDC148-AS1	TMEM170B	ANO4	CCNB3	RGS20	TRIM26	SPATA16	HOGA1	CASP2	RP5-894A10.2	OTUD5	RP11-541P9.3	NOG	KIAA0754	POTEM	AC004231.2	RNF138	RP4-604G5.1	KIF3A	RP11-489E7.4	RP11-490O6.2	TSPAN18	AC004112.4	SENP2	PTBP1	L3MBTL2	PHLDB3	NSD1	PPAN	PDSS2	THAP4	RIT1	TRMT5	IP6K2	RP11-253M7.4	SOS2	FTSJ1	RP11-540O11.6	GNPDA2	GAS2	STX3	VPS9D1-AS1	ZBTB49	RP5-821D11.7	MAFF	B3GALT4	RP5-837J1.2	PSMD6	PBX2	UBE2G1	TRAIP	RET	SETD1B	ZNF117	NFKBIL1	BANK1	ZNF12	ARHGEF9	RP11-894P9.2	MOB4	TMSB4X	GNB1L	AC005237.4	LDHD	PLEKHM1	LSS	IARS2	ADAM17	AL035610.2	ARHGAP31	VIM-AS1	PAM16	LMF1	PRDM7	RP11-1102P16.1	EXOC3L2	METTL18	AKT1	ARL17A	PLAC1	PHLDA3	CTD-3194G12.2	UGDH	KCNJ14	PTPMT1	LIFR	NUDT6	IL17RD	RP11-666A8.8	MEF2D	NNMT	RP11-876F14.1	ABHD14A	GTF3A	RRN3	DPYD	POLRMT	RP13-726E6.2	SPON1	CTD-2342J14.6	WNT4	PLBD2	PTPN1	KLHDC4	UBE2O	MRPS14	ASF1B	RP11-562L8.1	WDR13	ALG3	IRF3	MAVS	C11ORF71	DNAI2	C7ORF55	U73166.2	LYSMD2	RP11-93L9.1	TIPRL	DNAJC13	RP11-989F5.1	BMI1	MTF2	C3	UTP15	MCAT	XRCC6	RP11-48G14.2	WBSCR16	KXD1	WEE2-AS1	SREBF1	MSL1	RSU1	TMEM5-AS1	RP11-407G23.3	FAM188B	PCDHB7	CDK7	SGK2	CCDC74B	FTX	AC016292.1	CTD-3195I5.1	RP11-418J17.3	C11ORF1	DUSP19	UNC13D	MCRS1	FAM122C	NLRP12	MRPL14	SLC28A3	CASC5	MMAA	RP5-1139I1.2	RP11-60A24.3	RP11-267A15.1	ANXA4	NLRP14	FAM69A	EPS15L1	VAV3-AS1	AC117395.1	RP11-409K20.6	HADHB	MED1	RP11-151N17.1	RP11-26J3.3	FANCD2OS	ZNF782	RP11-98D18.15	ACAD8	KIAA0196-AS1	MID2	TRAPPC12	MSRB3	ZNF746	RP11-630D6.5	METTL12	JTB	AKAP7	HNRNPH3	MALSU1	PPAP2A	PIAS4	FAM110D	RP11-379K17.12	C5ORF42	RP5-1165K10.2	PPT2	ABCB11	CTD-2134A5.4	IL12A-AS1	NR2F6	ACOT4	ATF2	KIAA0196	ZNHIT2	IMPA2	PCNP	STS	CXXC1	SCEL	AP000770.1	RP11-81A22.5	OTUB2	ZFAND1	PRKX	CREB3L1	AC010127.3	RMND5A	IGHMBP2	KCTD7	RP11-638I2.4	CCNT2	KCTD10	RCCD1	LIN54	AC079305.10	BTN3A3	GOPC	RP11-362K14.5	CENPC	SUMO4	TXNRD2	ARMC12	RP11-716O23.1	TMOD3	RPP21	RP5-1057J7.6	ADAMTSL5	MIR4458HG	PRSS54	SLC7A6	BCS1L	RP1-59D14.5	HSD11B2	ENOPH1	ZSCAN20	SAMM50	RNF123	API5	ANKRD13D	RP11-333E1.1	AC012363.4	SERINC2	RP11-176H8.1	NUDCD1	RP11-770G2.2	NAA11	UBE2J2	CLEC16A	UBE2D2	DAG1	SNHG12	NICN1	ZBTB8A	TEAD3	RP11-359P5.1	BYSL	RP11-445O3.2	RP11-227D13.1	TUBG1	AGK	LRRC23	NDUFA5	HS2ST1	ZMYM6NB	SF3B3	RP11-384F7.1	AGPS	CTB-111H14.1	DPP6	RP3-468K18.5	SIRT7	LTV1	VIMP	RP11-707G14.7	RP11-667M19.10	NEK9	LSM2	MANBAL	RP11-430H10.1	PRELID2	AC022498.1	MME	PLIN4	SIVA1	ACVR2B	WDR55	UBQLN2	ZRANB2-AS2	NOP14-AS1	DBI	PPP1CC	THOP1	ZSWIM8	RP5-1044H5.1	OSTF1	CDC123	ZBBX	RABIF	TTC18	GYPC	RP11-97O12.6	MTHFSD	RP1-265C24.8	C1ORF189	KCNN2	DCAF17	ZNF347	C16ORF45	VSNL1	ZNF263	PAIP2B	C18ORF25	TRIM14	KB-1208A12.3	C10ORF76	FBXL3	PIGW	ZEB1	PRPF18	GPT	CCDC117	MRP63	MRPS30	AC068057.2	OSTC	UTP6	F8A1	RP11-122C5.1	HIC2	RP6-74O6.6	KIAA0319L	DUS3L	RP11-344B2.3	IPO13	PAICS	RP11-179B2.2	AC016738.4	TACC1	METTL22	LINC00992	DENND5B	STRN4	ANKRD16	BCKDK	RP11-517C16.2	HPD	PSG9	TMEM182	TBCE	TCEAL1	ECH1	NCAM1-AS1	POLI	SLCO3A1	ADC	SDR42E2	RP11-119B16.2	CTD-2152M20.2	SLC16A13	PMVK	OSGIN1	AC137932.1	FUT9	LINC00596	PACSIN3	NAB2	RAB7L1	BCL2L12	RP3-329A5.8	PLEKHM2	RP11-134O21.1	UBTD2	NCAPG2	DNAJB1	CIB2	BTBD3	NOVA2	KIAA1715	ZNF678	RCOR2	RP11-424N24.2	TGIF2-C20ORF24	MAPK11	FDXACB1	CARD14	FERMT3	TGFBR1	EDNRB	ZCCHC8	ISG20L2	AIM1	TMCO3	TBC1D22A	ST6GALNAC2	WDR19	MATK	AC006042.7	RP1-85F18.5	CTC-338M12.6	BAG2	SNRNP48	AC093627.9	IMPACT	KIAA0226	CNOT10	CNIH3	RP11-1079K10.3	SEH1L	RP11-98D18.9	SS18L1	TNIP2	DUSP28	RAB3D	RXRB	TBRG1	STARD6	FANCD2	PNPLA4	RN7SL359P	RP4-802A10.1	ZC3HC1	BCDIN3D-AS1	MED9	ZBTB2	RP11-130C19.3	SLC7A1	SENP8	AP1S3	DCTPP1	ZNF354C	RWDD2B	LINC00658	RCOR1	RP11-298I3.5	SNAI3-AS1	FASTKD5	RP11-569G13.2	GIF	C17ORF99	RP11-488C13.6	BCL9	MBLAC1	CTC-367J11.1	EXD1	ATP13A1	SLC14A2	CTSZ	TMEM200A	CMPK2	DDX47	GALNT11	RP11-574F11.3	GPR162	AC079135.1	F2R	ERN1	CSE1L	ZDHHC18	IDH3B	ZCWPW1	TRIP11	RP11-298J23.5	MTMR2	FAM160B2	RP11-444A22.1	RP11-861E21.2	LSM7	AGGF1	PIM3	EIF3C	FLNA	CHRAC1	POFUT1	OTOP1	ZNF570	RABGGTA	SHKBP1	AP001258.4	TTC1	AP006621.9	TAF1C	EXTL3-AS1	RP11-438J1.1	RP11-133L19.1	SMG9	LIG1	KLRG1	MGAT3	PPP4C	RP11-262I2.2	RHCE	LINC00092	ZNF669	SSNA1	C14ORF105	ZNF737	ZNF639	AL603926.1	UNC119B	ADRB2	BBS12	FBXO34	ERICH2	ZNF554	CTC-340D7.1	TUBB1	WBP11	KIAA1737	CEP250	FAM155B	ARHGEF3	BBS4	DDX11	RP11-678G14.3	ZNF555	AXIN2	TNFAIP3	AMOTL1	C6ORF47	TEX29	PPP3CB	ABRACL	GS1-259H13.2	FARP1	CCDC106	ERRFI1	GON4L	ZBTB37	ZFAND5	RP11-44K6.3	AC016995.3	LRRCC1	FAR1-IT1	GOT2	FOXO4	LDOC1	CTB-35F21.1	GLUL	DOCK1	ZBTB24	SGCE	ZFX-AS1	TFAP2C	FAM192A	ABHD8	TMC5	ANAPC16	MORC4	IFT81	PRKACB	SNRK	AC090587.2	GRAMD1A	MRAP	RP11-65J3.1	C2ORF40	TRMT1	PDE7B	ZNF85	FLII	ABCA5	CCDC180	RP11-298J20.3	RP11-864I4.4	DACH2	TBCCD1	RP11-87F15.2	CTSF	IQCE	PRIMA1	EI24	AASDHPPT	RP13-314C10.5	TM4SF19-AS1	CTC-503J8.4	RASSF3	TIMM8A	TLDC1	C14ORF64	RP11-390F4.6	LAMTOR5-AS1	NUDT16L1	CTC-441N14.2	RP5-1112D6.7	SIK1	CCDC28A	WDR65	INO80E	HNRNPA3	FANCL	NT5M	TTL	RP11-493L12.3	APBA1	CGN	GS1-57L11.1	RP11-258C19.5	TMEM167B	UBR7	SMARCD2	RNF31	ZNF503-AS1	RP11-214K3.18	CD72	KIF1C	ZNF567	RP11-76E17.3	CTD-2574D22.4	RP11-692P14.1	RP11-565A3.2	APRT	ZNF318	ING1	TMED2	SNRNP40	FGD5	RP11-360K13.1	MRPL39	RAP2B	ZNF576	CDC16	UBE2W	C9ORF117	ARVCF	SH3RF1	THOC2	WWTR1-AS1	ZNF101	S100A2	RP11-798K3.4	BCL3	UCP2	AC018730.3	RP11-537H15.3	RP11-466F5.8	C7ORF60	PELO	MAGEE1	PFKFB1	ORAI3	IQGAP2	GALM	AC079922.3	ZNF181	MEIS1-AS2	ATXN7L2	PPCS	BLVRA	TBRG4	CTD-2308G16.1	NSMCE2	SH2B1	CTB-118N6.2	VASH1	FAM86C1	LINC00571	HAUS2	PLGRKT	CR1L	B4GALT6	ARL4C	FAM155A-IT1	LRRFIP2	GAPVD1	ARPC1B	C5ORF54	HOMEZ	KIFAP3	DYRK2	AC093415.2	LYPLA2	CTD-2540M10.1	AKIP1	PHF12	RP11-346D14.1	RP11-174O3.3	FAM83H	SF3B1	AC112693.2	C21ORF91-OT1	KATNA1	ECE2	RP11-214K3.24	DCAF12	RP11-463D19.2	ARHGEF33	GATC	NAPG	HAUS5	CPEB3	PNPT1	ZBTB20-AS4	CTSK	UBE2I	C6ORF223	TRPT1	ZNF362	PRR18	MIR940	C16ORF46	CLASP2	RP11-285J16.1	RTTN	AC093609.1	SEC23IP	POU5F2	RP11-348F1.3	TRMT12	DUSP10	RNF10	ZSCAN16-AS1	PQBP1	RP11-401O9.4	RHOBTB2	CPSF3	ATP1A1OS	PSME1	MSH5	PCOLCE-AS1	DPP8	NCF2	HMGN4	RP11-145G20.1	TRIP10	WDR16	CXORF40B	ACTR10	SULF1	XPNPEP3	C17ORF85	RP11-37C7.3	MMP11	PCBD2	KB-1460A1.1	RP11-432I5.6	AC105053.3	S100A16	SPTBN5	DIAPH1	AC010642.1	CTD-2231E14.8	PGBD4	MAML1	RP11-723D22.3	RP11-770E5.1	LOXL1	RP11-118B18.1	ITPKB	CCDC138	TNKS1BP1	CYP3A43	ZMPSTE24	CTC-510F12.4	GTPBP4	CYB5D1	MVB12A	MAPK8IP3	ONECUT1	CXCL17	TSHZ3	RP11-446H18.5	ZNF614	NIPAL1	NLRC5	HLA-F-AS1	HMGCLL1	KEAP1	CHD3	CDR2L	LINC00870	HSD17B4	HRSP12	CEP128	ASGR1	MOGAT1	CC2D2B	MDM2	IMMP1L	AC008443.1	EDNRA	ADAM22	STAU2	HOPX	TSNAX-DISC1	RANBP3	EXOC8	RP11-689B22.2	RP11-637O19.2	CHP1	RP11-1113L8.1	SLC22A6	GLB1L	TMEM86B	RP11-305L7.7	TSPAN15	RP3-400B16.1	ZNF331	ARSG	NCOA6	ANKLE2	SEMA5B	NSUN6	MINK1	MNT	C6ORF3	GNG11	FAM120B	RP11-366L5.1	COPS7A	RP11-540B6.6	MLLT4-AS1	TMEM8B	TYK2	ZNF195	TAB1	C2ORF82	DMWD	PPP4R4	CCL28	BRF2	UNK	PPP1R26-AS1	TSPAN16	VPS54	MEOX1	KIAA1731	UMPS	CD38	ATRN	SLC25A30-AS1	AC002398.13	SETX	CENPV	RP1-66C13.4	KATNAL1	FAM181A-AS1	AP001437.1	POFUT2	HIRIP3	PRMT2	CCDC71	RP11-91A18.4	SDHA	CS	CHCHD5	MACF1	RP4-682C21.5	PROCA1	GCHFR	NOL12	DIS3L2	E2F5	FIGF	HNRNPK	CTD-2215E18.1	FYB	MAP3K14	AC025171.1	ENTPD2	TDRD9	POLDIP3	GTPBP6	ILDR2	PSMB8	CHKB	TMEM25	SPESP1	NFKBIE	UNC93B1	RP6-191P20.4	ZBTB10	CTDP1	CENPE	DDR1	TMEM211	EGFL8	STAT5B	SLC37A4	AC007405.6	RBM23	XPR1	RP11-298I3.4	CACNG4	CTD-2540B15.9	CLEC11A	AC006262.4	BOD1	AC062029.1	RP11-522I20.3	RANGRF	MYL3	PIGX	CCDC96	PBLD	IL27RA	PTPN6	ZC3H14	MORC3	ZNF18	RAB22A	FUBP1	RP11-482M8.1	PPP4R1L	RP11-619L19.2	RBM26-AS1	STK25	KIF5C	RNF25	BRCC3	TADA2B	PTK2B	PHF7	RP11-370I10.6	LL0XNC01-237H1.2	SLC39A12-AS1	ARFRP1	FCF1	LINC00963	DPH6-AS1	FAM107A	GCNT2	SDC3	GET4	ZC3H6	RP11-510M2.2	ZNF415	SLC26A6	SLC29A2	C2ORF47	ZNF219	CTR9	NAGA	SPTY2D1-AS1	LAMB3	GLIPR2	FAM65C	RNF166	SNHG15	MID1IP1-AS1	AL359878.1	MED18	ANKEF1	RP11-434I12.2	RP11-214O1.3	KIAA0100	RP11-471B22.2	MTFR1	TSEN34	TGS1	RP11-121G22.3	RFC1	AC073635.5	SYDE1	IRAK2	DUSP15	CDCA7	RP11-142A5.1	RP11-119J18.1	ATP6V1H	LINC00689	KIF27	NFKB2	C9ORF85	ELOF1	RP11-328M4.2	SHC2	FLVCR1-AS1	AEBP2	ASB16-AS1	CFLAR	RP4-665J23.1	MBOAT7	USP31	SNUPN	C21ORF119	HMGN5	POLR2E	C9ORF24	MTA3	MYLK3	RP11-16E23.3	CASC4	MYOZ3	CSAD	NT5C3A	ACAP3	SOX1	FAM71D	COMMD8	DNPEP	RP4-813D12.3	LRRC19	SH3BP5L	CD276	TNFAIP8L3	DDX3Y	FOXJ3	RP11-547D23.1	XXYLT1	NTMT1	ZNRD1	GLRA2	C10ORF88	MRPS9	MELK	RP5-1050D4.5	FAM86B1	ASIC2	DDX1	RP11-350F4.2	CHAF1A	REEP5	RP11-290F5.1	PAIP1	SQLE	RP11-56B16.5	SMEK1	CNPY3	ZNF256	CTC-548K16.6	CTD-2296D1.2	TMEM121	ZNF765	KIAA1257	TRIM52-AS1	AC144521.1	SP110	RP11-284M14.1	AL590822.1	CCDC114	RNU4-16P	CPD	LSM5	NPAS1	AP1M1	CIAO1	HSDL1	ODC1	COQ5	RP11-313P18.1	EMC1	FANCE	AC005614.5	ZIM2	CDR2	SLC25A16	MIS18BP1	SLC16A12	MAP2K4	ZNF548	DYNC1LI1	RCAN1	HAUS3	PIAS1	CTTNBP2NL	RP11-745O10.2	SLIRP	MAP7	CAPN2	KPNA5	CYP17A1-AS1	RFPL3S	GOLGA5	CORIN	RP4-553F4.6	DIAPH2	WWTR1-IT1	PUSL1	PLSCR1	TBC1D20	CCND2	LRP8	KRBOX4	CNBP	FLG2	CASP7	AC073569.1	RP13-766D20.2	ANKRD26	SLC31A1	NBPF3	INHBB	KAT5	LINC00393	PIGN	CTC-344H19.4	FAM133A	PPP1R13B	GTF2E2	SWSAP1	MDM1	ZNF701	EMD	SPG11	PHF13	CTC-436P18.1	RBBP8	ANKRD42	VSTM2B	FSBP	Z83851.3	RP11-280K24.4	RP11-178C3.2	ARHGAP44	OXSR1	PEX16	G6PC3	CA14	CARF	C4ORF29	AC007879.2	SIRT1	SAMD3	LMF2	RP11-344N10.5	PARL	AC021860.1	RP11-418I22.2	FCRLB	C22ORF29	C17ORF50	MIR155HG	ZNF582	CTD-2201E18.3	TXN2	RP11-162A12.2	CATSPERD	RP11-529K1.4	KCNK10	WIZ	PGD	CNTROB	GPR19	PSMC2	DPY19L4	RP11-368I7.4	FAM177A1	AC084219.4	MGAT5B	FAM227A	ZXDA	TNFRSF11B	XXBAC-B135H6.15	IPO5	CDC34	NUP155	MUC6	KIAA1429	BEGAIN	RNF212	CXORF40A	LYVE1	C21ORF59	TBX19	TPRN	RRAGA	AC098617.1	C1ORF95	ANKRD7	SYNE3	CTC-786C10.1	CENPJ	C20ORF26	GPER1	GATA1	RP11-714G18.1	XRCC4	KIAA0513	DNAJA4	RP11-3D4.3	RBM12B	GPR89B	FAM89B	ZKSCAN2	CTD-2035E11.3	TRIM56	RP11-204M4.2	MSI2	RP11-692N5.1	RP5-914P20.5	NOXRED1	LIMCH1	MID1	CYB561A3	SRPK3	CTB-178M22.2	BRI3BP	ZNF511	EDARADD	RP11-493E12.1	RP11-52L5.6	SLC36A4	ZNF575	POMGNT1	AC004988.1	DANCR	PLEKHO1	CTD-2366F13.1	GANC	LEMD2	KIAA1024	LGALS4	ARAP3	RP11-71E19.2	PRDM5	CTA-134P22.2	NUDT18	SLC35A3	RP11-220I1.1	LTN1	NALCN-AS1	CLYBL-AS1	FBXO24	RP11-510M2.6	SSSCA1	METAP1	RP1-266L20.4	ZNF225	PAPSS1	SSR3	LZTR1	GHRL	CTD-2278I10.4	ZNF174	RP11-405O10.2	GRAMD4	PDE1C	WRAP73	PTMS	RP11-839D17.3	RP4-613B23.1	PDCD5	IQCC	PAFAH1B3	LOXL4	TRIM37	VWA3A	RP11-71E19.1	TOMM5	RP11-340I6.8	HSPA4	CENPN	TPTE2	TMEM145	ACKR2	HCG9	MRPS7	TLR4	EFTUD2	LAT	AC011747.4	PXT1	C11ORF34	RP11-323J4.1	LA16C-444G7.1	PIK3CD	CHCHD7	SLC52A1	FAM182A	CISD1	RN7SL735P	MMGT1	FAM57A	XPC	ZFP14	GP1BA	RP1-90J20.12	RP11-6N17.4	RP3-508I15.10	NOC4L	APOO	SERP1	SLC26A11	TMEM69	NR4A1	RPP40	PDDC1	KIAA0907	RP11-190D6.2	RP11-63M22.2	ELP6	AC010148.1	RBM43	AC073283.4	ZNF689	AC009120.4	RP11-317J10.2	MRPS22	HHIPL1	LINC00943	CIAPIN1	GAB3	RP1-104O17.3	FAM172A	ADORA2B	FAM179B	RP11-403P17.5	CSNK1A1	AK5	CPB2-AS1	RP11-235E17.6	RP11-192H23.4	XRN1	CCNI2	TMEM38B	ZBED5-AS1	CLDN5	ZNF774	C5ORF51	DSEL	GCA	PRMT5	FBXO38	PCDHB13	DAD1	PPM1H	ARHGAP39	SLC9A2	RP11-288H12.4	RP11-158M2.3	CLEC18B	HDHD2	CAPN7	KMT2E	RP5-1056L3.1	PLD1	ZDHHC19	LIN7B	RP11-799B12.2	XXBAC-B476C20.9	FAM129B	VPS41	RP11-770J1.5	SLC26A2	USH1C	CLN6	RP11-679C8.2	NR1D1	ZNF530	RBM45	NFS1	SLC9A6	TTPA	CTC-512J12.4	NEDD9	C2	CTB-111F10.1	C7ORF25	GRAMD3	ANO10	TMEM35	TBL3	RP11-644K8.1	FANCG	MPPE1	MRPL2	ZNF513	RP11-298P3.4	ABCA10	ZFAND2A	FBXO33	SSC5D	AQP5	AGO1	RP5-855D21.3	PTBP2	HSD17B10	TBC1D14	SNHG14	RP11-96B5.3	IPMK	RP11-146F11.5	RNF167	ZPBP	RP4-753M9.1	RPL39L	POLR2F	MTRR	GFM1	TRIM16L	CLTCL1	RPA3-AS1	AC006547.15	MAP4K1	LINC00846	RASL10B	HDX	ZFYVE26	TTC13	NR4A2	ADCK2	AC109583.1	ADSSL1	CCDC127	AP000708.1	RP13-512J5.1	NPR2	ADAM23	TIMELESS	MTX3	POU3F1	KRT10	MLYCD	C17ORF66	RIBC1	ZNF283	RP11-28F1.2	BRF1	TMEM194A	TSACC	CHM	TMEM51	KMT2E-AS1	AC010877.1	MTG2	HLCS	RP11-346J10.1	CPSF4L	CTD-2528L19.6	DHX57	ZNF799	RP11-292E2.1	IBA57	RP11-160O5.1	SPAG6	EAPP	FAIM	SHISA5	LAMTOR3	MRPL37	EIF4EBP1	FAH	TAF1A	FPR3	PCDHGA11	GPR124	CLEC4A	XG	NIPSNAP3A	AKR1C3	ARMC10	RP11-439A17.10	ADAMTS6	NBPF15	ACLY	BACH2	BRD9	RP11-695J4.2	SLX4	HNRNPC	CNNM2	ATP6V0E1	RBMS2	RP11-192H23.5	SNX29	B4GALT4-AS1	UXS1	PET117	ADIPOR1	MRPL24	PPID	LINC00476	OR8S1	SLC35B3	ISOC1	PARP10	ZNF880	AP000688.14	MEGF11	CTD-2538G9.6	CAMK2N1	RBM5	RP1-292B18.4	PCCB	SLC12A7	RP11-110G21.2	ZNF551	RP11-216B9.6	RP11-42I10.1	CTD-2509G16.2	CPSF6	SLC8B1	CTC-248O19.1	NBEA	PRKRA	ZEB1-AS1	AGMAT	TBC1D32	ADAMTS13	AC005220.3	CNIH4	RUVBL2	RP11-459F6.1	CTD-2008L17.1	DKFZP667F0711	STK33	TAF4B	BACE2	KB-1125A3.11	AGTRAP	MIS12	RP11-723O4.2	MOCS2	SYNRG	FAM66A	RP11-612B6.2	RP11-715J22.3	HSF1	PAN2	MPI	C1R	GRIN3A	KDM8	XBP1	GINS1	U2AF2	ZNF438	ENKD1	RP11-452L6.7	NTRK2	GGA2	SQSTM1	AC068535.4	ALG8	ERMP1	XKRX	GTF2H2C	ACER2	RP11-274B21.9	RP11-296E23.1	KRCC1	TET3	LPHN1	ARHGAP11B	RP11-466C23.4	HBS1L	NELFCD	RP11-283I3.6	FH	PCNXL3	XRCC2	RP11-132E11.2	KLHL12	FYCO1	ZNF585B	MDFIC	MAP3K19	NEURL4	C4ORF51	PDIK1L	RP11-342M21.2	TMEM106C	RP11-829H16.3	VEGFC	RP11-245J9.4	NOMO2	RP11-247A12.8	C4ORF47	CD37	HTR2A	CTD-2287O16.5	RP3-322G13.5	CWC25	SLC52A2	CCDC160	RP11-90B9.2	BCOR	BIRC2	RBM22	SLC23A1	CD6	CBX7	PELI3	PHF8	DCLRE1B	PARVA	RP13-476E20.1	RNF32	RFXANK	SLFN5	PAQR4	MFAP1	YIPF6	SMC6	LLGL2	C17ORF53	RBM34	AC006547.13	ZNF169	NDNL2	RP1-193H18.3	LCTL	ME2	RSAD1	MEIG1	DTWD1	ETF1	MTMR14	RP11-519G16.2	RP11-202G11.2	RP11-187E13.2	MYO5B	PXDC1	NRIP2	TMEM255B	SH2B2	SLC35F6	AC007682.1	ANGEL1	RBM44	SUPT5H	ATAD3B	RP11-611E13.2	HDAC5	RP11-327F22.4	TUBB2B	H2AFJ	WFIKKN1	C1ORF123	CTD-2007L18.5	ZNF157	GGACT	SNRPD3	SCN11A	SIRT4	ACOT11	R3HDM1	VSIG10	SULT1C4	PHPT1	ACBD4	SCARF1	ZNHIT3	TMEM87B	ZNF414	KLHL15	AC062017.1	RP11-179A16.1	HERC5	ASNSD1	C11ORF24	ZNF707
HUMAN_ASTROCYTES_TRANSCRIPTOMICS	MATHYS_2023_2	RANKED		RAPH1	GRM5	RPL35	SPDYE3	PCDH9-AS2	RPS15	SPDYE5	TMSB4X	ZNF213	AC012404.1	RPL15	AC104827.1	RPS14	RAB11A	RALYL	RPL29	LINC01567	USP39	MAP1LC3A	FILIP1L	AP003086.2	AP000311.1	ZBTB20-AS5	RPL36	RPS4X	COX4I1	PRKCA-AS1	RPL19	AC008957.2	AC079385.1	RORA-AS1	RPL41	FAU	RPLP2	AC022146.2	ARHGEF26	RPS16	CHST11	RPS18	AL157938.2	LINC00486	RPL28	RPL10A	AC015853.3	RPS27	RPS6KA2	ROBO2	RPL8	JAKMIP2-AS1	CCDC92	SHISA9	AP003025.1	RPL13	MAMDC2	AC011092.2	RPSA	MEGF9	RFX2	P2RY14	TMEM241	AL512422.1	CRLF3	AC018682.1	AL022323.4	BCL2L14	AC093879.1	EDF1	HINT1	MMP24	PSMB6	STAG3	BAIAP2L1	CASC4	NCOA2	AP002336.2	AC016716.2	EYA2	AC136604.2	PTPN4	LARGE1	SNRPD2	MBNL2	RPS7	CAMTA1	AC025043.1	AL022238.2	LINC00903	AL360091.3	GNA14-AS1	RPS27A	FAM19A5	AP001825.1	C19ORF53	KIAA2026	PRRC2C	BEX3	AC100800.1	PDZRN3	ANAPC11	STXBP5L	RPL13A	PTPN7	GAB1	RPL7A	STARD13	CHSY3	TMEM161B-AS1	RPL21	NRG3	AC087286.2	ADGRB3	KCNC1	AC007389.3	AC007193.2	AC009690.2	SRPX2	AC211486.5	RPL10	DPH6-DT	PDE4DIP	TMSB10	FAM172A	FKBP2	RRAGA	KCTD8	A2ML1-AS1	RPL6	PRDX5	PRKD1	ITPKB-AS1	RPL7	SERF2	NAA38	LINC00310	SLC8A1	GLRX	RPS20	ZNF347	HINT2	IGSF10	LAGE3	UBA52	EPC2	EEF1A1	RPS28	EIF1	CDK8	ATP6V1F	COX6B1	ARHGEF10L	OVOL2	SPATC1	DST	RPS19	TUBB4B	NCOR2	SPDYE16	PARD6G-AS1	ATP9B	RPS9	LINC01322	HAND2-AS1	AP005329.2	ZNRF3-AS1	ERCC6L2	KIAA1755	FBXL17	ZBTB20	ARSJ	NDUFB7	CCDC65	CSMD1	AC139720.1	AC112196.1	AC092839.1	LRP4-AS1	CD63	AL133480.1	GAPDH	AC017101.1	RORA	KIAA0232	RPL23A	RPS5	KIF21A	RPS6	TAPT1	LSAMP	AC005009.2	AC008731.1	CDH11	UQCRQ	PDP2	SSH1	MAP4K3	SNAI3	RPS15A	NLGN4X	TOM1L1	ZNF235	LINC00862	HMBOX1	CACNA1B	PDXDC1	POLR2J	NDUFA4	EAF2	RPS3	ARAP2	MARCH1	CUTA	PNISR	PTPRK	ATP5MC3	AP000787.1	ZBTB40	SLC9A9	BEX1	ANKUB1	UBC	H2AFZ	RPS25	RPL14	AP000462.1	PNKD	TPD52L1	PROCR	FAM167A-AS1	LAMTOR5	ITGB1-DT	RPL27A	FAM96B	UTP23	SDC2	AP000892.1	SRGAP1	MIB1	SULF2	COL4A3	AL390774.2	NRIP1	SPDYE1	ANKS1B	TRPS1	RPLP1	KIF9	ASPHD1	TMEM160	MAGI2	PLCB1	AMOT	RMND5A	ADIRF	AC092835.1	AP001011.1	PRMT3	AP002370.2	MYO1F	LINC00598	ZC3H12C	HIPK2	RAB31	AC011933.4	CNTN1	P3H2	ARHGAP26	RPL3	AC105339.3	ARHGEF12	PGRMC1	TH2LCRR	ARHGAP5	AC040934.1	ALS2CR12	AC100763.1	AC093535.1	COX7A2	SGIP1	ITGB8	AC004039.1	PPIA	AC073167.1	MMP16	RPS13	TBC1D5	KAT6A	AL031280.1	AL133227.1	SMDT1	GUK1	RNF212B	RPL18	POLR2I	AL109811.1	WDFY3	POLR2L	FAF1	RPS8	AL356805.1	AL117381.1	TSHZ1	PCDH9-AS1	CRADD	TPPP3	FAM196A	TRAF3IP2-AS1	IWS1	RHBDD1	OST4	MACF1	KCNQ5	AP000317.1	AL138828.1	C9ORF16	NT5C2	RPS11	WDR70	SH3BGRL3	PARD3B	RPL11	CDC73	ATP10B	ARHGAP26-AS1	MRPL20	MPDZ	EXOC6B	MAN1A2	WDR88	COX5B	RAN	TUBA1B	RPL38	PIN1	TUT7	AC005695.2	AC007533.1	PTPRZ1	ZNF814	AC008067.1	RPL36AL	SPRED1	CADM2	FNDC3B	PHF21A	RAB28	EXT2	GABARAPL2	DDX17	AC098582.1	LINC00298	RPL4	LINC02240	PKNOX1	RNF216	AL513188.1	BRK1	ZNF302	RPTOR	COCH	CRYM	DLGAP1	ASTN2	ATP5MPL	SMYD3	ENG	HES1	MTCP1	RHOXF1-AS1	TMA7	TUBB2A	DSCAM	TUBA1A	AC119150.1	CHIC2	AC131934.1	DDR2	RPS17	AL138787.2	AC107068.2	AC104316.1	CDKL1	CXCL10	COBL	GCNA	MAPK8	RIMS1	AL451062.1	AL353626.1	IRAK1BP1	CNOT2	ZNF277	MCC	MTERF1	MIOS	DUOX1	CCDC171	NAV3	CDH2	STXBP5	GPHN	NAA16	PRKAR1A	DDAH1	FGF14	BPTF	BCL2	LSAMP-AS1	ZNF181	ARG2	AC025178.1	PGAM1	ZFHX4	DCUN1D1	NFIB	ZMYND11	ARID2	PACS1	RPS23	KIZ-AS1	CHGA	ASTN1	WDR33	BAZ2B	PCA3	RNF181	SMC5-AS1	RNF169	ZNF780B	RBM33	TLR2	KY	IL3RA	LINC00222	TMEM14A	AL031731.1	AC022872.1	RAB34	AC009163.1	EMC6	TPI1	ZNF195	BICD1	NRF1	MYOT	IGSF11	UBR5	PAPOLA	DCAF5	AC027018.1	DNM3	AC026316.5	RPL24	BRINP3	ASH1L	SFRP4	SAMD4A	NDUFB2	TSEN15	VPS13B	TUBA4A	TNFSF13B	ALG13-AS1	AL807761.4	LGALS1	WSCD1	AC244517.11	AC108062.1	ZNF706	HEPH	AC010260.1	COPS9	AC091045.1	HIF1A-AS1	AL139147.1	MIR762HG	EHMT1	AC024257.1	GABRG3	SLC25A48	SLC39A11	ZNF565	ANK2	SMCR5	TMEM208	MZT2B	LATS2	ZNF827	RIC8B	RNF125	DPP10-AS3	LRTM1	NR4A3	AC105285.1	DENND1A	SLC35B1	ATP5IF1	PFDN5	CLMP	ATP1A1	SCUBE3	EIF4A2	NCOA1	WDR64	LRRC37B	STOX1	DOCK8	TCF4-AS1	RABAC1	PRICKLE2	AC099788.1	JPX	BCO1	NDUFAF8	AL359706.1	DAD1	MRFAP1	NECAP1	AC009097.1	SPRED2	AC012085.2	IQCJ-SCHIP1	AC007114.2	SKP1	NR2F1	UFC1	MYL6	AC087623.2	BEX4	LY6H	S100B	ASIC2	RPS3A	RPS12	GABARAPL1	CTNND2	RPL37A	LAMTOR2	AC058822.1	CLASP1	OAT	PTBP2	AC016831.7	AL356270.1	IFITM3	AC006064.2	ZNF90	PRPS1	GAREM2	HECTD4	HIVEP3	TERF2	AC008728.1	AC025165.2	MCPH1	MRPS26	ZKSCAN8	RPL35A	JAK2	KIF16B	ZBTB1	SHROOM3	AP001767.3	ST7-AS2	UBE2G2	SACS	AC090115.1	C9ORF84	NUF2	SLC51B	ARNT2	NPNT	TOMM7	AC026202.2	DCXR	AC005726.5	PICALM	LINC00534	PSMA7	GLIPR1L1	SHANK3	ACTG1	FAM151A	INPP5A	ENOSF1	TGFBR2	AC027644.3	AL929472.2	PDE3B	FAM120B	AC108866.1	TBCK	GPX4	NUP50-DT	CPB2	AP003096.1	CHGB	GREB1L	AL450384.2	DNPH1	CHCHD2	ZNF516	TRIP11	CAHM	SLC25A3	AATF	BEX2	DLC1	NDUFA2	POU3F3	PDLIM5	RPL31	UBL3	GNG12-AS1	AL021393.1	AC015971.1	BTF3	VTI1A	RAP1GDS1	SLC12A1	MRPS6	SOD2-1	EFR3A	AL139246.5	AC022523.1	VGF	CFL1	KMT2C	PHF3	NDST1	RPL23	GNPDA2	PCDH17	MTMR10	COP1	RPL27	LMTK3	COX7A2L	GDAP2	NUDT14	AL355353.1	BMP7	DRC3	ZNF75D	LRRTM3	AC091887.1	FAM213A	GALNT18	ASPH	AL133297.2	PARD3	ATP13A4	SMARCD3	IFI27L2	PRKCB	AL160272.2	TDRD3	PPM1L	GALNT1	C8ORF88	AL139260.1	APLF	HIBCH	RBMS3-AS3	RNF182	EP400	GSTP1	FBXO9	GALNT7	AC093019.2	NDUFS3	NCK2	CTXND1	RANBP3L	APBB1IP	FAM124A	EBNA1BP2	ATP6V0B	KCNB1	AP2S1	FAM173B	ATXN7L1	AL117209.1	AC009060.1	PSD2	STMN1	MFAP3	WWC1	LMO7	TRIM44	CAMK2G	MED13	MAFTRR	SERPINF1	FXR1	VWA8	AL158801.3	PAQR3	OSBPL6	UBXN1	RNGTT	IKZF2	KLHL22	AL596218.1	GLA	SPDYE2	AP003025.2	AC016723.1	ITGAL	SIX3-AS1	AL353768.1	CRAMP1	LYRM4	AP004147.1	AC020611.2	ZNF665	AC027698.1	SYNM	FBRSL1	ZXDC	NAP1L5	COX7C	COX5A	TESC-AS1	RUNDC3A-AS1	TAGLN3	RPL32	ZNF451-AS1	AC090589.2	H3F3B	AC123768.3	LINC01572	SCG2	KANTR	PFDN6	ADSS	AC107021.1	CDK5RAP3	WASF3	AC026704.1	CAMLG	ATP2B4	AC090541.1	CDC42SE1	AL513327.1	TGFB1	ZC3H13	NDUFB11	ZSWIM6	GNG4	AL049840.1	AC020661.3	LRRN1	TAPT1-AS1	PRSS23	PRELID1	HEPN1	S100A6	ATP13A5	ASXL2	WWOX	AC091948.1	ZNF81	TUBB	ATP6V1E1	RPL34	HS2ST1	AC005920.2	ACVR1	TTC17	RYK	PPCDC	CCK	RNF5	SNHG25	EGFR	NCAM2	XACT	SLC17A5	FOSB	AC022558.2	TFPT	VAV3	HMGB1	ZNF507	AC069228.1	KCNMB2-AS1	AGBL5	RB1CC1	PITHD1	SSFA2	KHDC1	HS6ST3	SELENOM	PPDPF	AC007493.1	CA8	CPNE9	R3HDM2	DIP2B	THYN1	RARRES2	TET2	MBNL1	ACSM6	LCOR	CTBP2	ZBTB20-AS1	FHOD3	POLR2G	TTC28	MAK	FER	NLRC3	CARMIL1	MAMDC2-AS1	SLC25A4	FAM13A	ATAD2B	AC015849.3	TRIB2	FHIT	AC024619.3	ANTXR1	STIM1	AC024230.1	SOS1	PRKN	UBB	RPS21	GLS2	PDE5A	CIRBP	PARVA	LINC01250	DENND6A-AS1	LINC02281	AC004253.1	PHF11	AL157938.3	AL031056.1	LINC00958	PLET1	SAMD12	EML6	AC027097.2	NDRG4	PWWP2A	SNTG2	ELMO1	SPI1	PSMC3	PTCHD1-AS	SEM1	ELP4	AC023421.2	SLC15A2	LAMTOR4	DTNA	CYC1	HSD11B1	PTPRG	CELF2-AS2	PSMB5	PLAGL1	AC013640.1	MACROD2	TSPAN6	NFIX	CCDC50	AC090518.1	TANK	AC022075.1	PNMA1	BTBD9	SOD1	FAM19A2	AL033384.2	TAC4	CUEDC1	ATP6V1D	HP1BP3	ATG7	SFSWAP	QTRT1	SESN1	FUT9	EFNB2	NPIPB5	GPC4	AC009950.1	CDH20	AC087071.2	AC020741.1	HPSE2	BCAR3	PPP4R2	PCSK5	DOCK4	MRPL51	FUT2	AL096855.1	CRTAP	ISCU	SLC16A14	PEBP1	HES6	CARHSP1	NEDD4	PRDX1	NDUFB10	RAPGEFL1	ZHX2	TRAPPC2L	PHC2	TRIR	OTUD7A	F10	KIAA0100	NOP10	LRRC19	CHORDC1	SNHG22	GDA	SNU13	SNRNP25	ZFY-AS1	C8ORF34	OAZ2	FAT1	MCFD2	PRR14L	HNRNPA1	AC087190.1	HNRNPC	BCAS3	AC119674.2	AC046158.1	SRP14	TNRC6C	RXRB	MAPK1	SAMD1	ZNF521	AC016493.1	ANKRD11	HAUS8	ZMIZ1	AC068025.2	SPEN	INVS	AP003469.4	AC103726.2	ARHGAP32	AC019130.1	TCF4	DOCK7	TTI1	C22ORF23	TMEM107	TEX15	MRPL36	ARID1B	ZNF236	AC015908.3	DIP2C	TAF4	JUNB	FAM69C	THAP7	ENO2	CD9	NRXN1	AC010273.2	NCKAP5	C1QTNF3-AMACR	AOAH	SNAPIN	ZNF428	APTX	ZNF804B	DOCK3	IZUMO4	GRIN3A	ZNF621	RAB11FIP2	GDI1	ADGRA3	PCDHB10	SPRY3	ZFAND6	CLYBL	KCNMA1-AS1	KCNA2	C4ORF48	FTL	LINC01103	AC069287.3	ASNS	FRG1	RPL39L	NUDCD2	NDUFB9	SST	FIS1	TMEM131	WNK1	SAMD4B	LZTR1	MEIOB	HHIP	A2ML1	ELOB	DZIP1	EMSY	AC005899.8	METTL26	UQCR10	CCDC26	NF1	KDM5A	PAK5	STX18	ANO8	SVIL	HEY2	TET3	CAMK2B	PDZK1	DDHD2	RTTN	AC068533.3	AC020892.2	TANC1	AHDC1	WDR7	TCEA2	BANP	APRT	NEBL	KANSL1L	CSMD3	SLC7A14	RCC2	GLI3	CCDC85B	MAPK10	B4GALT2	LARP1	AC130650.1	PTCHD1	FGF2	SKI	DFFB	AL035071.2	MTUS1	DNMT3A	CRIPT	TSPYL1	GNG12	HUWE1	EXOSC1	AC058791.1	AC025265.2	HERC3	ADAM15	IQCB1	SYT2	ABHD18	NAF1	TMEM179B	EXD1	FAM184B	ADGRG2	AC106786.2	GRK3	AL139095.4	ZNF106	BANF1	PARK7	GTF3C3	MOAP1	SALL3	CCDC184	CEP83	MSANTD4	IMP4	PKDCC	SLC7A11	FANCA	S100A1	ARHGAP24	IARS	SMIM11B	KRT10	PELI2	DNAJC21	SELENOS	TRAK1	AC009554.1	TSC22D1	SCN3A	APOA1-AS	ACADSB	ADGRL3	NDUFA3	LSM3	AC008115.2	NME9	AC006355.2	CORO1C	DNAH2	PABPC1L	ZBTB7A	CEP170	AC023051.1	ACTB	SLC2A5	TENT4A	DYRK1A	AC024145.1	PIWIL4	APOO	MSL2	RPLP0	PHACTR4	TNFRSF11B	FBXL7	NR2F2-AS1	APBA2	RBX1	CPSF7	GNAQ	HCFC1R1	RPS2	BMPR1A	GHRL	ARRB1	NDUFAF5	TBL1X	PI4KB	ERI3	POGK	AC019186.1	RAB13	HMGB2	P4HA3	ITGB5-AS1	CALCB	POU2F1	AP001172.1	AC104041.1	ARHGAP15	PNMA2	GADD45GIP1	BMPR1B	PRKCE	MRPL34	MPG	SNRPE	TTN-AS1	HCG17	ZNF436-AS1	ZNF678	AC013472.2	RFX3	MIR181A1HG	GPC5-AS1	ZBTB10	SNHG9	CHCHD1	PPP1R3D	MAST4	MIRLET7BHG	SMG1	NADK2	CDC37	DAPK1	METRN	SEC61B	SPTY2D1OS	TCEAL2	ZNF451	FIZ1	CCDC192	SCAND1	IDH3B	ATP1B1	ACOT6	RBMX	INTS9	AC243829.2	ABHD17C	SLC6A1-AS1	AC092338.2	PYGM	EMX2	BOD1L1	EFL1	ZNF423	SARAF	ATP8B1	ZFAND2B	SGO2	GABPA	ERC1	ECH1	LDLRAD3	COASY	AKR1B1	NETO2	PNPLA6	LINC00630	Z82217.1	NFATC3	CAMK2N1	AC021739.2	PCDH9	MEF2C-AS1	BCL2L1	AL139022.1	CARS	TRAPPC12	AC133919.2	SSR4	PPA2	MAGED2	NENF	AC011997.1	CYP3A5	C19ORF70	AGBL1	ZNHIT6	LINC00882	ISPD	AC093155.3	AL118516.1	SLC28A2	CSTB	CDH10	AC006160.1	COLGALT2	IPO9-AS1	PSMB1	AP2M1	TRIO	AC068643.2	GPC1	AL031428.1	GLI2	SLC17A7	SH3RF1	SAT2	CAPN2	GPX3	LRBA	AC022101.1	LINC01135	NOL4	AL138733.1	AL024508.1	VDAC3	TCF7L1	ETFB	GNL3	C1QBP	AC012636.1	FTH1	KMT2A	ZBTB32	AC015813.2	NARS	AC090531.1	ADRA1A	TMEM260	ROMO1	TPM1	SLK	MYH13	MAP3K5	CWC27	TSPAN7	AL365356.1	PDIA6	METTL15	N4BP1	MLLT11	IFT22	UCK2	ERGIC1	CTIF	CLGN	SOX9	SLC25A6	ADAM10	ATP11C	AL445426.1	FARP1	AC015878.1	CARD14	SMAD1	TEAD1	ZSCAN1	NDUFA6	PCSK1	ZNF354B	DHRS7	AUH	AL591895.1	AC092574.2	P3H1	PCDH7	TTBK2	AL022323.1	TP53BP2	PPIB	BLVRB	QSER1	SLC35F1	NCOA5	GRB10	SDF2L1	FSD2	SPCS2	ERCC8	EP300	HES5	SLC25A5	PCSK7	AC107204.1	AC023983.1	PCM1	MYLK-AS1	PTPN2	SRGAP3	SLC47A1	EIF1B	PSMD7	PLEKHA6	SLC10A7	PHF8	SYN2	CCDC196	AC090772.3	ASB14	GNA13	LINC01586	MUC6	COQ9	AL499616.1	TBC1D2	UNC80	AL589740.1	SCRN1	ZNF761	UFD1	RPS19BP1	VEZF1	TMEM65	AC015923.1	SLC1A1	LINC00639	AL589666.1	DHRSX	HOMER2	PSAP	MYO5A	PLN	AC114760.2	AC007495.2	HLA-A	CLIP1	FAM120A	BEAN1	TRAF6	AL078459.1	POC1B	MED12L	ZNF407	PPP1R12A	SLX4IP	GNAS-AS1	KLHL5	AC093110.1	PALLD	ZNF438	BICRA-AS1	ZNF592	UBE2E2	AP001318.2	AC002116.2	MEA1	NDUFC1	AL122058.1	ATL1	FAM208B	HIVEP2	BACE2	RNFT1-DT	MKRN2OS	RIOK1	RPS26	TIGD7	SORCS2	GPR135	ABHD3	AC026894.1	PLXNA2	MRPS7	AL365181.2	NFYA	CNTD1	AP000844.2	KIF22	FLRT2	ARHGAP39	AP3B2	GRIK1-AS1	KCND3	AC079760.1	SMAD5	CPNE5	ESRRG	RAB5IF	LSM2	SYP	AL136988.2	UBOX5-AS1	ALAD	KCNF1	GPR156	SOX5-AS1	GPR39	CAMSAP2	CSRNP3	POLE4	ZNF667	SH3GLB1	AC105430.1	FSTL1	AGO2	POLE2	RAB30-AS1	RHBDD3	AC010894.3	PPP3CC	MBD5	ECI2	LINC00637	AC069272.1	CEACAM1	AL020995.1	CHST6	MMAA	COPS8	GLE1	ADNP2	IPO8	CDR2	TMEM178B	FAM171A1	USP47	NSMCE2	RBBP6	AC005162.3	FRMD5	MRPL57	SH3YL1	IFT88	REN	EDEM1	DGUOK-AS1	TRAF2	DPH2	AC016205.1	AC079447.1	HERC1	CPQ	ATP6V0E2	PDHB	ZADH2	AC048341.1	WDR27	PPP2CB	METAP2	ARMCX1	SLAIN1	ANAPC15	SMC4	C17ORF58	YY1	AC105206.2	LAMA4	COA3	CLSTN2	ETNPPL	FAM91A1	FGGY	S100A13	AC062017.1	CYFIP1	SMAD2	IFNGR2	ASAP1	ODR4	SLF1	AC092958.1	CALR	APH1A	SLC7A8	SPATA20	MAP3K19	IL4I1	SRSF2	MOB2	GUF1	AC007495.1	KLHL18	ANKS1A	CA1	SOCS5	ZBTB34	CMTM4	PLEKHG1	SMIM27	SH3RF3	RBFOX2	RBMS3-AS2	ZMAT1	SCIMP	ABCC6	STARD4-AS1	TMEM98	ABHD15-AS1	ZNF770	AL391839.1	DCC	ZNF207	POU3F2	MKLN1	LINC01842	AC097537.1	AC005197.1	ENTPD1	AC245060.5	ZNF33A	TMEM161B	ZBTB43	ME2	PFN1	PCSK1N	CASC17	KIAA1958	ACSM3	MRPL55	AC007014.1	ILKAP	NHP2	TBC1D32	DPP10-AS1	SV2C	PDK1	SCG3	PLSCR4	CCDC74A	KMT5B	AJAP1	ALK	MRAS	YIF1A	CELA2B	ACAT1	ARFIP1	CHD9	FKTN	BBS9	PRDM16	TRAPPC8	BAG2	TTC23	LINC02137	AC107081.2	ZCCHC2	ANKRD45	LINC01748	RBP2	AC002546.1	RNF38	TRIM52	ALKBH2	STOML2	AC068985.1	ARL6IP5	SOS2	AC087564.1	LOXL1	LDHA	APCDD1	AL591767.1	AC010761.2	APOE	BARD1	PLCB4	SHC1	LINC01435	SPTBN1	SLC28A3	AC068025.1	RANBP1	AC139887.2	LONP1	EFNA5	USP6NL	GANC	NFE2L3	RCAN2	LRWD1	DROSHA	AL450332.1	FAM186A	ZNF821	SH3BGR	MAF1	SLC44A5	DENND1B	YIPF7	ARMH4	SNX18	UBL5	CYB5R3	TRAK2	APCDD1L	BRD4	GABRD	FBXO38	POT1-AS1	ZBTB20-AS2	DTX1	FAM214A	PIK3C2G	B3GAT1	KLF15	LINC00476	INA	MRPL27	ZNF496	AP003181.1	NORAD	ENAH	CCNI	CCNE2	PPP4R4	TCF7	CEP57L1	C8ORF76	SUB1	RPL5	TOX	ACADVL	SCG5	FKBP1B	CRYZ	SDC3	AP000919.2	AC103923.1	PAXBP1	COL28A1	TTC3-AS1	AC005884.1	EFCAB2	CLDN20	RBM19	LMO1	PLCL1	FBXL15	AL606807.1	YTHDF3-AS1	CARF	SFTA3	CALM3	GARS	TBC1D14	ENOX2	CPEB2	EPB41L1	NDUFA1	BCL9L	CAB39	CBY3	PAK1IP1	AL139021.1	OXLD1	ADAM33	HSPA8	EXOC8	PID1	SGPL1	ACOX2	CTSL	AC011287.1	TBCC	POLR3F	ATG4A	ZNF782	AL353693.1	RAP2C-AS1	MEGF10	PFDN2	KLHL29	GHR	RAD18	TMEM117	CHPT1	ADAMTS19	TMEM71	AC009093.2	LINC01563	ZNF274	PCNT	G3BP1	RBM41	AC092100.1	ABCD2	WASF3-AS1	GRHL3	AC091180.5	ACVR1C	RMDN2-AS1	PPARA	AP001266.2	PRKDC	AC027808.1	CTHRC1	CFAP57	AC114811.2	TMEM170B	UQCRH	AP002518.2	NBPF10	AC007192.2	XPO6	NAALADL2-AS2	NAXE	BET1	EPS8	METTL8	ARF4	PSAT1	IGF1R	MYO18A	SIVA1	TAF7	AACS	LINC00616	CFLAR	WDR90	LINC00662	CASKIN1	AL136164.2	VPS41	TCF12	ZBTB37	LRP1B	LAMB4	ATP12A	TIMM13	RAP1A	DGKZ	NECTIN3	MAML2	ANO5	ASIP	HPCAL1	EDDM13	RRP9	ARHGEF11	AC114400.1	STAT5B	ADD2	RACK1	PCMT1	AKAP8L	AP002954.1	AC020892.1	AL136322.1	FYCO1	ENTPD3-AS1	MT-ND6	PNMA6A	DBNL	GABPB2	HDAC9	SEMA3F	TUFM	AL691420.1	LONRF3	PRMT9	TMTC2	HYAL1	RNF150	C1QTNF7	CCDC107	PIGH	AC005703.4	MPRIP-AS1	SUMO3	CFAP44-AS1	TP53TG5	ARPC5L	ATP5MC1	MED27	AL121820.2	AKAP7	MYL5	FNDC4	PINK1	ATP6AP2	PROSER2	AC105402.3	AC027130.1	JAKMIP1	TBCB	ANKMY1	GAREM1	TMTC1	AP005131.1	AL355001.1	CNTRL	AL359094.1	CACNA2D3-AS1	AL354771.1	SMOC1	FAM196B	DCST2	LMF2	KIAA1109	GLG1	BCL2L2-PABPN1	AMOTL2	PXDN	COMMD10	ZC2HC1C	TCEAL7	VAPA	PEX3	ATP5ME	ANKRD17	NDUFAF3	AC244453.3	RHOT2	LCORL	ADARB1	TP63	KCNJ16	SRGN	LYPD1	AK3	AC007679.1	POLI	KCNQ1OT1	ERBIN	SCFD2	SCAPER	PLCG2	DICER1	GAS6-AS1	DRAP1	TEC	SCML1	IKZF4	AP1S2	CRNDE	KCMF1	AL445248.1	STIM2	APLP1	AL365273.2	PTPRM	PRPF38B	AMD1	DNAJC30	AF107885.2	AC007038.1	AL365259.1	ITM2B	RANBP3	CEP76	AL357055.3	AC097716.1	SLFNL1-AS1	LINC01184	DNASE1	ZFX-AS1	ITGB5	IDI2-AS1	OGDHL	PCDH19	PRR12	NACC2	COPE	TMEM50A	ZNF608	DCDC2B	PRKCA	CELSR1	ATXN2L	PIK3CA	EIF2AK4	AC006547.1	SLC22A17	TLN2	IGF2BP3	HMGN2	LHX2	NAPRT	PIAS1	LINC01344	PIP4P2	GNAL	TFPI	AL033529.1	ASCL1	CPEB3	SMAD3	USP25	RIPK1	SEC11C	ZNF593	SELENOK	ZC3H3	IQCN	RBM47	AURKAIP1	TLK1	FMNL2	AC245187.2	CEP350	AL133453.1	SCNM1	AC011405.1	ZBTB41	DNAH14	KLHDC3	EXOSC4	PREX2	PDS5B	NPL	ZEB2	RBM18	UBXN11	PPP1CB	PHLPP2	AL390860.1	KIAA1549	VPS4A	STX18-AS1	MVB12B	MBIP	AC104365.1	LY6E	MINK1	CENPX	DR1	AP002373.1	NFAT5	AC099753.1	CST3	DSTN	LINC02207	CCDC102A	DUBR	AC012464.1	KCNJ3	LDOC1	GPS2	SLITRK2	AKAP5	ZNF800	PBX1	TRIP10	CRIP2	DHPS	JAKMIP2	LPIN1	MESP1	RTF1	ZHX3	AC090617.4	AF279873.4	SV2A	DYM	NOM1	KCTD13	SELENOO	MBOAT2	ACBD6	FYB1	AL031963.1	TMLHE-AS1	NDUFS5	SUV39H1	UCHL1	SF3B5	ZNF787	LINC01950	OLA1	AL645608.8	PEX5	TRAPPC4	C3ORF62	ZDHHC5	AC010976.1	PRDM6	PHF2	RDH10-AS1	LINC00513	FAM222A	ABCA6	SLC24A3	UQCRFS1	SEC62	MAD2L2	RFTN2	CLIP3	RELL1	RAB10	SLC24A4	GATAD1	LYPLAL1	ZC3H11B	SLC22A15	GDAP1	AVEN	AC020637.1	TTBK1	STK3	FBXW10	TRMT112	AL031846.2	PSMA3	AL049569.1	ASAH1	EXOC2	CFLAR-AS1	MT3	ARPC3	CHIC1	LAMB1	ECI1	CPEB4	CERNA1	LRRC9	TSR2	EIF4A1	ITSN1	ZEB1	CREBBP	CTNNBL1	PLIN4	SNTA1	TMEM229A	NR2F2	AL139294.1	LHFPL6	ATP2A1	ANKRD9	FBXL14	STUB1	ADD1	PIP4P1	RBM26	AC007388.1	CPHXL	VPS28	SEC14L2	AC091153.2	CDHR3	P4HTM	LINC01004	EML2	BAZ2A	CSNK1A1	L3HYPDH	FEZ1	AC002127.2	COPS3	AC011476.3	MR1	FAM168A	ARHGAP31	LINC01717	AL603832.1	ETV4	AL359504.2	AC087164.1	SENP7	KATNB1	LYRM1	ATP5F1A	MAP7D3	ESYT1	FAM241B	AC008691.1	DMTF1	AC003991.1	C21ORF62-AS1	PLXNB1	NR4A1	SRSF7	NEO1	UBR3	AC002064.1	AC026979.2	PLEKHM3	FBH1	ALG13	AL512328.1	FOS	TRMT10B	NF2	RGL1	CNIH3	MYOF	ZNF536	LINC00115	GUCY1A2	LAPTM4A	BCL2L13	AMPH	BRDT	FAM45A	AC007566.1	HKDC1	ERCC6L	MAP3K21	MMD	GDAP1L1	MIR4458HG	CELF4	LINC01568	ZNF34	LRRC8B	ATP2C1	BTBD10	MT-ND3	LINC01841	BTBD7	SCPEP1	SDCCAG8	MAP2K4	PPFIA2-AS1	TSHR	SGMS1	HERC2	PDK2	ANAPC10	RHD	MAPKAP1	DIO2-AS1	KMT5A	ATIC	ADGRG7	AC130324.2	RPA3	CCDC81	ABHD17A	DOCK1	AC025917.1	PREP	RIPOR1	XRCC6	SLC35G1	STAMBP	PALM	ZMYM4-AS1	THAP7-AS1	CKAP4	TMEM147	AC010343.3	TFR2	THY1	ZCCHC8	GCKR	CCDC144NL-AS1	AL022322.2	AC092691.1	GK5	LDHD	GABBR1	RIN2	ADM	PARP2	ZNF117	PUS10	CD36	NEK8	ATF7IP	C22ORF34	AP005203.1	FBXL19-AS1	PCCA	MORN5	LINC00640	AL358154.1	TXN	NACA2	LNCSRLR	JAKMIP3	ZNF385D	ERP29	LRIG3	CTNS	CYFIP2	CNTFR	UBXN2B	PPM1B	HIVEP1	ZNF469	ARAP3	CCDC59	ACVR2A	CMYA5	CUEDC2	DCDC2	KCNMA1	ZNF623	CABYR	MSI1	PMP22	ST7	LINC01967	PARP6	PUM2	ZNF462	ADAMTS1	MAD1L1	ELOF1	TTC3	OIP5	CUX1	PPL	CPM	GIT1	AC004485.1	NEFL	ATP6V1G1	UBE3A	CHD4	MEOX1	TMEM108	MARCH6	LIPE	SHC2	EAPP	NFYC	INPP4A	DAPK3	LGI4	AC135050.2	SOBP	WASL	SAMD5	SLC5A9	POU6F2	MSRB3	PHYHIP	E2F3	RAB3GAP2	MRPL40	RFX7	GNAO1	AC099329.1	HUNK	PSG8	ANXA8	STX19	SURF2	AL158071.4	C2ORF92	TRPM3	TNRC6B	AC078842.2	NSG1	AC008957.1	USP38	JKAMP	SYPL2	TNRC6A	DYNLT1	AL161725.1	MAST1	NGDN	MED10	AL449403.2	AC092957.1	CAMK2A	ZFC3H1	SIX5	XIST	SNRPG	IL17RB	LMF1	PIPOX	CEP95	AC091885.2	SLC6A11	RIMS3	EI24	MARVELD2	SSB	DYNC1I1	GNG3	B2M	SOX6	LINC01422	NSMAF	COX6C	TOMM40L	DCAF17	CNNM2	WDR5	PRRC2A	KIF1B	SLC9C2	GRTP1	AL354760.1	CDK5	DCTN5	RHOQ	SRRM2	TAB1	TIMM17B	SHPRH	COL6A2	LINC01229	CFAP74	MGAT5B	GNA12	R3HDM1	AL122019.1	AC078778.1	SMYD2	ARFGEF1	SYNE1	NFATC1	ITPKB	ABCA1	ATR	USP3-AS1	FAM20A	PZP	GK-AS1	TSNAXIP1	CCDC148	SLC16A2	ANKIB1	PPP6R1	MFHAS1	NHSL1	FAM225B	BDP1	USP15	APOD	ATP5MG	NTN1	RASA2	KIAA0586	VAV3-AS1	SLC2A8	PEX13	NAV2	AKT2	EAF1	NAA20	SAFB2	ZFYVE16	ZRANB3	KIF5A	AC012370.2	ZNF318	DLG1	SPCS1	ANKRD16	KCNMB1	TM2D2	SQSTM1	THRB	AC079298.3	OPA1	AP000857.2	RANGAP1	SRGAP2	WRNIP1	DDT	STMP1	CLMN	AP5M1	CAB39L	SEZ6L	DPAGT1	NWD1	NOL3	OSBPL1A	NCOA6	DISC1	NPAS1	ZFAS1	PLEKHH3	TXLNB	ZNRF1	ADORA1	TPCN1	IDE	HNRNPA3	ARID1A	SPATA21	AC119396.1	AL021997.3	FRMD6	RUFY3	PTPRD	JAM2	IRF2BP2	SLC39A14	EEF1B2	ATF6B	FTX	GHITM	ADRM1	HSPA4L	ZBTB38	CCDC73	SLC5A11	PAG1	RGS4	HSPA6	NECAB3	CACNB4	LRRC66	CASC8	PCGF5	MIEN1	AL512330.1	IRAK3	CU633967.1	IQCH-AS1	XPR1	TOR3A	VOPP1	ZBTB5	GDF15	AC022154.1	SOX15	AC018709.1	AP001267.3	ZNF334	COPRS	MAGI1	SLC45A3	VAMP5	ZNF292	LAMA1	AC010504.1	MCCC1	AC010487.3	TEX264	MORF4L1	CATSPERG	AC005261.1	DCAF10	ARFGEF3	YTHDF2	COL4A5	ZNF24	AC055733.2	SPOCK2	HBB	LIPH	HHIPL1	ARHGEF38	ALOX12-AS1	BCLAF3	GYS2	MAGEF1	RPL30	RNF113A	AC010331.1	ZNF341	GPRASP1	DYNLL1	ITPK1	VEZT	AL121832.2	PSMC1	FBXW5	TACC3	NRSN2-AS1	LINC01060	OOEP	C17ORF100	LINC00504	ZNF703	NEDD4L	PSPC1	LINC01963	AC117386.1	ANAPC16	MAZ	ERVMER61-1	CCSER2	CDKAL1	BSG	PLEKHG4B	PGAM2	AL136454.1	AFF1	PRKAR1B	EPS8L2	UBE2V2	KIF2A	MRPS28	BCAP31	SLC16A3	ALMS1	AC005154.6	DCP1B	USP10	SLC41A2	AC099520.1	FNIP2	FAM135A	ICE2	ZBTB7C	AC006450.3	ZNF20	PHLPP1	KIF27	TGFBR3L	CHKA	MIPOL1	ENC1	TRPT1	DTX4	ORAOV1	CRK	NPM1	SATB2	PHF24	MRPS21	TENM1	AC026304.1	PDGFA	LSM4	SRFBP1	PPP4R3A	PHAX	AL138686.1	SMIM37	WNK2	AL117336.3	RER1	ZFAND3	RHOT1	CXORF56	PPP1R3C	WAC-AS1	NRG2	METTL25	MEST	ITGAE	AL451165.2	HNRNPD	AC069437.1	RELL2	GCNT7	AC092069.1	PGBD1	EIF4G1	KCNIP2-AS1	TIAM2	DNAH17	ARL4D	EML5	ALDH1A2	FAM177B	C12ORF56	ZRANB1	BMPR2	DOPEY1	AC024563.1	PYROXD2	LINC02556	ZMYND8	AC010175.1	JAZF1-AS1	TMEM132B	SNX7	COG5	AC073195.1	IFT140	THOC1	ZNF585B	CRB2	BUD31	AL139158.2	PREX1	CREB1	SYNGR3	SRSF12	NEAT1	ENOPH1	HACD2	ARHGAP5-AS1	RABEP1	MSR1	RASAL2	PRKG1	MON2	DACT1	TMED9	RNF7	ANKRD27	ATP5F1B	AC007923.4	MGST1	JPH4	STPG4	BRINP2	SAXO1	CAMKMT	CCDC62	RASGRF2	ASPRV1	AEN	AC016722.2	LIMD1	AL158152.2	ARRDC1-AS1	C1QTNF4	BMT2	CADM1	AVL9	THPO	POLA1	CDC42SE2	EVI5	MYH11	PSD3	AC006059.1	SF1	ARSG	P4HA2	SALL1	C9ORF92	STYX	VDAC1	LARP4	TMUB1	FLT1	CBR3	OSBPL8	RBM45	PRH1	SLC25A26	MTX2	EEF1D	NMNAT2	AP000962.1	RBM22	SCP2	DIRC3-AS1	CEND1	LINC01579	DDAH2	ARHGAP42	NIPBL	REEP5	SNCG	COX19	KLHL20	HSPE1	SELENOP	NCAM1	CXCL12	LINC00391	PCDH9-AS4	EYA4	EFHD1	UBP1	APOBEC2	SP1	FEZ2	PATJ	LINC02456	AC009403.1	IGF2BP2	AC107214.1	LSMEM1	ALOX12	KCTD1	AL162258.2	ANXA6	TMEM191C	PCDH10	AL592287.1	NUFIP2	AC018462.1	PMM1	PEX2	CUL3	TMEM38A	USP40	CHAC2	AL513550.1	CARD8	PEAK1	MAP4K4	CREBRF	ORMDL3	AL138881.1	BTBD18	TMEM246	GLCCI1	LDAH	COL23A1	FAM107A	MARCH7	CSK	ST5	RCE1	PURG	PLD3	LAMP3	AC025580.2	ATN1	LPP	LPIN3	AC006480.2	GOLGB1	HPRT1	MECOM	BTG1	BANK1	MIF4GD	ZNF384	MITF	GLIPR2	DAAM1	TFEB	BLZF1	COLEC12	PCSK6	AC087855.2	AC008781.1	TIMM8A	NAP1L2	POLR2K	USP32	EXOC4	PPT1	AC011444.1	AC097376.2	AL162725.2	YAE1D1	AL356489.2	MIR3681HG	YWHAG	PCDH9-AS3	FRMD4A	NIFK-AS1	DNAJA4	AC009414.2	PDE6B	DXO	LONRF2	FAM206A	PPP4R1	SNX13	AC020559.1	TMEM132A	WDFY2	NPAS3	IKBIP	SYCE2	DNA2	PLEKHA7	DACH2	CHAD	RHBDL1	OTUD6B	LRRN3	AK9	KAT5	UGGT2	ADD3	FUCA1	ZSCAN5A	AL132780.3	AL606760.2	SCRG1	CSMD2	METTL27	UQCR11	SNHG8	ABLIM1	MYO3B	GLOD5	ZFP3	RBM3	ARPP19	DNAJC9-AS1	FBXW7	SMC1B	PDZRN4	C16ORF91	AC034114.2	NDUFB4	LIFR	RP1	TSC22D3	ATAD5	AC008871.1	FLVCR1-DT	TENM2	PNLDC1	SMIM35	IDI1	TPT1	ICA1	PGM5	LINC01703	SLC2A9	HHLA2	SYNGAP1	ELOVL2	CWF19L1	HSCB	MEOX2	ADAM32	KRT8	EPHB6	SLC26A7	AL359317.2	TACC2	AC092119.2	LINC01238	PHF20L1	ROBO3	USHBP1	LDB2	AL139353.1	NLGN3	EFNA1	SSC4D	TUSC3	SWT1	C1ORF21	RNF157	MAGI3	CDK6	TLCD1	RTL8C	CACUL1	ST7L	CDK5RAP2	CHADL	AGFG1	ZNF283	UAP1L1	OGFRL1	DNAJA3	ATP1A2	RRP36	PGM2L1	FAM85B	DOK5	GAL3ST2	SPACA6	TMEM135	RAI1	EIF2B3	SPSB3	TMEM51	MNT	BRWD1	EMD	OR1L8	SYNPO2	RBM25	OR2H2	HCN2	CYB5R4	PINLYP	THAP9	ANO6	KCND2	AC002310.4	RDX	AC004784.1	ZNRD1	TUBB2B	RRP8	AP001605.1	FBXO16	ARL6IP4	ANKRD12	ARL15	AC093157.1	CCT8	ZNF577	SLC27A3	AC137579.2	PLAC9	DENND5B	UCN	POMP	AL513165.2	TLR1	LINC01351	MTOR	TOM1L2	SHC3	ZNF682	EPS15	LPCAT1	LRRC63	CAMKV	NOL8	FOXN3	FIGN	AL021707.1	HCLS1	AC007285.1	KLHL8	TNS3	GALNT2	TRIL	SSNA1	PLOD1	RASSF8	CXORF58	S1PR1	PJVK	CWC15	RARB	FAM181B	UQCC3	TCEAL5	NIT1	AC137770.1	CPSF4	RNF217	C2ORF40	HGF	PKIG	SSBP2	NDUFA8	B3GALNT1	DTWD2	ZNF155	AC008695.1	HERC4	CLEC11A	ACKR3	AC010997.3	AC018647.1	ZNF19	RALY	ATP10D	MFSD10	MGAT5	LINC01828	NOS1AP	MGAM	FAM98B	VPS35	BMP1	RGS3	PRR13	ZNF234	GALNT13	AC005833.1	C12ORF66	SMARCD2	CRELD2	MPC2	AASDHPPT	ACACA	ERLEC1	BTBD3	RGR	CTNNA3	RPL9	MNS1	MOB1A	MAP3K20-AS1	ANKRD10	LINC01588	PCYT1B-AS1	TFDP2	PDE7B	WDR93	THSD4-AS1	ITGB1	SNX8	PPP2R2C	TTC22	CDC14A	SORBS1	SHOC2	HACE1	GAGE10	AHCYL1	KCNH8	MAGEH1	DDIT3	NUCB1-AS1	FARS2	GRAPL	SERPINB9	VWCE	LRRC4C	AC084337.2	TNKS2	RGS7	SORL1	AL121987.1	ERCC3	NUDT17	PRRG4	HMCN2	ADAT2	SPACA9	ELAVL3	ARNTL	GPRASP2	PARVB	C2ORF72	ZNF471	LINC01182	ZNF629	DPM3	OLFM1	DDX18	UBE2E3	ZNF432	MYRFL	AC006148.1	ZNF41	PPP1R9A	SNAP25	AC008496.2	DYNLRB1	GACAT3	AC022710.1	NMB	EPB41L4A	FLOT1	NR2F1-AS1	STMN3	DLG2	SLC18B1	PRKACB	NCLN	MDC1-AS1	NHLRC3	HILPDA	NDUFB5	LINC00607	VPS37A	DTD1	ZFHX4-AS1	MSRA	CBL	MEI1	ZSWIM5	RIMKLB	FGFBP3	TBC1D1	RUVBL1	CKMT2	LRRC28	AP003071.2	AP002884.3	NLRP1	SALL2	AC114947.2	CDK7	PIK3C2A	IPO9	EED	DNASE1L1	EIPR1	GIGYF2	CNOT4	SESN2	ABR	IGFBP2	PCDHB13	NFKBIL1	PLCE1	PITPNA-AS1	SKP2	ACTR6	RASSF3	CMC2	GAK	APPL2	GPM6A	EFNB1	NKAIN3	LINC01833	AC079226.2	UPF3A	GRIA2	AC007163.1	RAC1	APMAP	AC025287.4	SMIM5	AC092329.3	LMCD1-AS1	HRK	AL627171.2	SLFN12	SLC35B4	SET	AC092343.1	DPP9	HPCAL4	CCL28	AFG1L	AMDHD1	PLD5	NDP-AS1	ZNF699	CTDSPL	AL162231.1	ARHGEF33	OR3A2	MKRN1	FRMPD2	TBX19	GLUD1	ZFHX3	EIF3E	NAMPT	FALEC	C15ORF48	SUCLG2-AS1	SP3	ARFRP1	CERS6	SH2B2	AL035071.1	ILF2	CADPS2	VSNL1	IREB2	ZNF16	SUPT3H	NOTCH2	IFT27	GATC	RAB26	LEPR	FAM217B	CDC42BPA	ETV1	ZNF710-AS1	BCKDHB	AKNA	SUMO1	FBXL2	YJEFN3	KIF26B	C14ORF93	NVL	SAMSN1	ELMSAN1	TIMP1	GRID1	NFIA	METTL21A	AC005921.2	CXCL2	MRPS33	MTCH1	HGS	EXT1	CCDC117	AL117350.1	SYF2	ADAMTS2	AC068888.1	FAM90A1	HTRA1	TIPIN	C15ORF40	AL031772.1	ARHGAP6	MGAT1	BIN3	AMER2	LINC00698	AC005697.2	ABHD8	MAMLD1	CTNNA2	SMIM14	FOXO1	UBA2	MEGF11	TWF1	RASGEF1B	AC004918.1	CHM	AL391117.1	AC036108.3	SRL	TRAPPC1	GADD45A	BMS1	CTNND1	POLR1C	MRPL50	TTC39C	MLF2	AC093152.1	SETDB1	DCAF1	PI4KA	ZNF730	AC010198.1	TMEM255B	OXSR1	LINC02097	URB2	FAM81A	CAPNS1	AC090844.2	HERPUD2	AC005480.1	MOB3B	AC009120.4	FAM47E	TMEM184B	ANKRD24	ADCY8	MID1	AL355974.2	AREL1	CNBD2	SH2D4A	MAPK3	PAQR6	ZNF680	STRN3	AL390036.1	SPART	FRMD4B	DUSP23	LINC01310	GCLC	DDOST	ZIC5	UBAC2	RBAK-RBAKDN	PRPF4B	HLA-DPB1	RCAN1	RILPL1	SPIRE1	SMAD7	EDARADD	TUB	AC006504.5	ALCAM	SOX13	AC106873.1	MSANTD3	AC007364.1	SCRIB	TMEM51-AS1	KLHL15	FOXN2	CHD2	SERHL2	AC096741.1	LONP2	CLNK	ZMPSTE24	LINC00511	KIFAP3	MLST8	INPP5E	YIPF1	PPP1R7	YLPM1	CCDC189	DYNLL2	CYCS	CACFD1	TMEM35A	REX1BD	NDUFS6	ATG4B	MT1X	PNPLA7	MTRNR2L8	SOD3	MYOZ2	DNAAF5	LINC01137	AC104532.2	AC092378.1	PPP1R42	NFKB1	SULT1C2	CTSF	AP003174.1	PRKAG2-AS1	AC046195.1	TCP11L2	KDM4B	RAB27A	C4ORF51	GPRC5A	MARS	USF1	CUL7	SMG9	FTO	AP4M1	DNAJC8	CDK5R1	ZNF395	C16ORF58	RUNX2	ZCCHC17	COL6A6	TRAF4	HRH1	PLEKHA2	AGAP1	ABI1	TF	LINC00106	UBN2	SFRP1	NTN5	TAF11	AC117834.1	PCBD1	MACROD2-AS1	AC104135.1	ZNF350-AS1	CRIM1	LINC01798	ADAMTS9	AC068724.3	INO80-AS1	BAG3	PPP1R16A	ZNF251	POMK	AL035416.1	VCAN	ST13	TRAF5	PHLDB1	ELOVL2-AS1	Z84485.1	CCDC167	TXNDC17	PPP1CC	FADS3	SNX10	LXN	TBRG4	FP671120.1	EMC3	HDAC11	AC005775.1	FAM126A	AC087501.1	TMEM200A	CMBL	PDE9A	TNPO1	AL121574.1	SS18	C15ORF59	TTC29	TCAF1	GAS1	AC012363.1	DOCK2	GOLIM4	AC099791.3	DOK3	AC117386.2	GALE	AP1M1	OTUD7B	C12ORF57	RALGPS1	PRR18	GPATCH2L	HGSNAT	BBOF1	UNC93B1	TMEM181	UTRN	COL5A3	MSL1	AC084816.1	TMCC1	CSAD	UROD	CLCN4	GTF3C2	ERBB4	TENT5B	FBXW9	PTP4A1	CCDC125	BSPRY	IER3	EYS	TSPAN12	WAPL	AL137779.2	CHRNA6	SPIN2B	AC104825.1	SCRN2	FOXRED1	PKM	PHF21B	MLLT6	C19ORF24	ID2	TMEM9	NAPA-AS1	EBF4	DNM2	FSIP2-AS1	C19ORF81	FAM98C	ZNF527	NUP50	TRRAP	HNRNPA0	WWC3	AC090517.4	STOX2	ADSSL1	ECT2L	PFDN4	ZNF790	ZNF135	ANKAR	ITGA9	SUPT4H1	ERBB2	AQP6	MARCH5	AC097534.2	TSC22D2	UBE3C	ARAP1	RRN3	BRPF3	AK1	ATOX1	PQBP1	AL121761.1	AKT3	CCDC142	AC099850.1	AGRN	DLGAP4	DPCD	POLR2C	PPM1A	C2ORF73	WDR18	PLEKHA1	RPL22L1	FIRRE	POT1	IFFO1	CKMT2-AS1	TMEM266	H2AFJ	TM7SF2	TBC1D12	PAX6	FBXL5	EVC	ARC	DUSP1	HDAC4	HAX1	AC113346.2	GLP1R	AL355075.4	NEGR1	PACRGL	AC003002.1	TIMM10	CHEK2	AC116337.3	AL592043.1	TTC21B	RARRES1	TRIM13	ZBED5	CCDC180	AP001099.1	AL139274.2	SPATA2L	HNRNPU	NOS1	NUBP2	EXD2	KIF17	GTF3C6	AC096642.1	FOXO4	CHRD	KDM3B	KAT6B	AL353604.1	RAB15	SNAI3-AS1	NSRP1	EID1	BORCS7-ASMT	RSBN1	SLC35F4	MIER3	AL136962.1	EPSTI1	AC007773.1	WDR45B	GOLGA3	FAM208A	NUMBL	GJB2	AC012615.1	DHRS4	RBPMS	MDK	NT5C	MAATS1	SLC51A	ATXN10	BEX5	INSIG1	ZEB1-AS1	NEFM	AC006978.2	HEXB	AC105760.1	CIB1	FAM185A	CES5A	MAP3K15	SLFNL1	AAMP	EFHC2	PDGFC	BAALC-AS2	MYCBP2	NRGN	KCNJ10	RPL37	FOXP4	DGKG	IL18R1	AC020916.1	ZNF98	CCDC190	ACTR3C	AC097347.1	AC022395.1	WBP11	L3MBTL1	ACAP1	ABCC9	RETREG1	RADIL	PIK3C2B	DCUN1D4	PPP3CB	BOLA1	PPIE	SMARCA2	CORO2B	TAF1D	NEK6	AL591926.2	ZNF286B	SYCP3	GPBP1	APTR	AL031587.2	WDR17	PCCA-AS1	ADRA1B	REC8	PHPT1	NXPE1	C2ORF50	CNTN5	PIK3IP1	GBF1	MARCH3	C1ORF122	AC074386.1	C19ORF66	YWHAH	C22ORF46	SOCS4	SPAG8	AC091167.6	TMOD2	SNX2	LINC02211	VPS50	CANT1	RPL12	FZD3	AL591885.1	C1ORF54	ARL1	PCDHB7	ACOT2	TIMM44	DECR1	CASD1	SLC8B1	TIMM17A	PMM2	DENND4B	CHCHD10	ZDHHC19	CXXC5	SDCBP	PGBD4	ADAM23	ST6GALNAC5	INKA2	PADI2	PYURF	HMGB3	C1QB	LINC01411	PARP10	AC005280.2	TARS	PLOD3	BAZ1A	N6AMT1	COPS5	ZNF891	AL359710.1	SRP54	MAPK14	SLC30A9	PCDHB16	LRFN1	YJU2	MTF2	RPP25L	LMO3	AC110491.2	AC108449.1	FZD5	GNG7	MPP7	NPTN	SPSB4	GLUL	FUZ	HS3ST5	DAB2IP	AC145285.2	G2E3-AS1	PGAP2	BEND6	CDH23	ZIC2	COX7A1	CDKN2D	AP001528.1	MFAP3L	SEC14L4	PDPK1	FRS2	RHBDL2	GADD45B	AC060809.1	USF3	ZBTB8A	VRK2	C1ORF35	PCMTD1	SUGP2	DZIP1L	C5ORF49	PRAG1	ARL16	ASIC1	ATP5PD	SIRT6	SCAF1	LRRC1	MARK1	CCNH	DIS3L2	CHD6	ERC2	MZT2A	NAP1L4	AC023590.1	AC034195.1	LTBP4	AC010273.1	RNF4	AL157912.1	VPS45	HES4	ATP6V0E1	CRTC1	ZNF552	GSTM3	TTPA	INTS7	COQ10B	NOC3L	RBKS	DDN-AS1	TBCD	RNF41	SNTB1	FREM2-AS1	C5ORF30	TUBA1C	ZSCAN18	C15ORF61	TPP2	HMGCS1	PTMA	BAG6	SERPINI1	AC095060.1	TSPAN5	ZNF460-AS1	UNC45A	MTMR2	ARHGAP33	APBA1	CIART	AP001831.1	LCNL1	AC007326.4	ZFP92	SLC35D1	AC024475.4	AL078581.3	STX10	DPF2	ABHD2	PPA1	DNAH3	DAGLA	AP002892.1	NME3	PRODH	SMARCC2	PMEPA1	FADS2	DNAJC24	ZSWIM7	STK16	AL133481.1	TSNARE1	ZNF99	WASF2	PSMC4	SCAF4	NARFL	AC027801.1	AC119403.1	MTG2	TRAM1	ARHGAP23	MTFR1	CNOT7	MT1F	SHLD1	FBXL16	PTBP1	TRIM8	MLX	XKR6	SDAD1	LINC02147	TNPO2	LINC01516	AC007622.2	CKAP2	LRP8	AP4E1	SLC24A5	DUS3L	NHLRC2	AP003110.1	MICAL3	MRPL17	AC078785.1	RRNAD1	UPF1	AL449403.1	ZNF704	NBPF9	KIAA1586	AC090993.1	AC073842.2	BCL7C	SLC16A11	TSTD2	AL034347.1	LPAR6	TBKBP1	AC008883.1	MRPL24	EPN2	RCBTB2	LINC01396	LIMS1	AC002553.2	MYC	AC007228.2	AL138760.1	RAI2	POMT1	AL049749.1	STAU1	NCSTN	FAM189A2	TPGS2	LINC02250	FBXO42	SYNGAP1-AS1	PITPNM3	PIP5K1C	CFAP77	SUGCT	KLHL24	MAFF	C6ORF10	NR4A2	FDPS	ZNF595	RPL22	ZNF197	ADCY9	KLF3	COG4	AC068051.1	ABHD1	HIST1H1C	FAM102B	ZNF440	NBDY	METTL4	CFAP100	SPARCL1	BCL9	SGK3	TMEM176A	HSBP1	CHST2	INAFM2	CUBN	NEFH	PVR	AC117383.1	PDK3	ZNF213-AS1	NIN	PDE4A	VEPH1	CCDC151	LAMA5	MYBPC1	FAM43B	AC068286.1	AC104126.1	AC010099.4	CADPS	DOCK5	RAP1B	WWP2	AC034236.2	AC019270.1	DNAJB2	MBLAC2	SFPQ	SNX9	CTBP1	RAPGEF6	AC073320.1	TRAF3IP2	AP3D1	MGRN1	TMEM70	AVPI1	HSF4	WDR12	AL137802.2	CEBPD	ZNF589	AC103876.1	LINC01630	EMC7	ATP6V1C2	STPG2	NGLY1	GLIS3	HBS1L	AF117829.1	ASCC3	DNMT1	PIGC	PPP1R2	EIF2S3	CEP85L	EPCAM	VSTM4	PAPSS1	SETD5	SULT4A1	MTREX	AC018616.1	YDJC	BAX	PREPL	FAM228B	STPG2-AS1	MPRIP	CHSY1	ICA1L	CXCL17	MCPH1-AS1	PSMA1	PSMC5	SERINC3	SDF2	QRSL1	ARHGEF9	POGZ	TNKS1BP1	LEMD3	ZNF426-DT	FAM217A	FBXL4	ASF1A	AL162231.2	ANGPTL4	LINC02389	COX7B	DOT1L	ADRB2	PNMA3	CLSTN3	WBP2NL	AC016876.1	PSD4	TIMM50	PIKFYVE	POLK	AC022893.1	AC016907.2	G3BP2	RNF146	ZNF74	SURF1	ARID3A	PRRT4	HSD17B12	AC001226.2	PSME2	KCNJ8	KCTD9	LINC00539	ZNF398	AC007099.1	LINC00910	GRIK4	WWTR1	THSD7A	SRR	XYLT1	RSPO3	AGO3	DEF6	DDX41	EFNB3	AC011468.3	SLC2A12	AC114316.2	KDM5B	LINC01099	AC024901.1	SAP18	SENP1	LINC02356	RELN	AC104984.3	ST8SIA6	SRBD1	SIX3	FUCA2	EPHB1	AF127577.4	HHIP-AS1	MCTP2	MT1H	SLC38A4	PAPPA	LINC02241	VEGFC	SKIDA1	SLC12A2	RPE65	ANKH	CIT	AL354836.1	ANP32A	COG6	STXBP1	NT5DC1	AL139142.1	PALB2	SPECC1	MRPS15	PACS2	SYAP1	OGFOD2	MT-CO2	AC245297.3	GPATCH8	AC103853.1	PGM2	PTPRS	DNAJC19	HDHD3	SCD5	CRB1	AC083805.1	AC092567.1	SLC25A35	PDZD8	HES7	PQLC3	ZFAT	KHDRBS3	SLC6A13	NEK10	ATP5MD	TMEM220	ARHGEF40	AC092040.1	AC005225.2	SEMA4D	KIAA1551	ZNF644	AL136088.1	CEP131	LINC00276	EPHA7	ENO1	AC011247.1	CLPB	PDZD4	WDR4	LINC01547	ID3	LINC02145	CCDC152	VBP1	LINC01535	SGCD	USP8	AC004009.1	PKP4	RBM10	MDH1	KCTD19	LINC01277	TTLL11	TMIE	AL354989.1	DNMBP	ANXA1	PPFIA2	GDPD5	PLEKHG5	LRP4	LMAN2L	AL731577.1	POLR2E	CCDC149	TBCCD1	BPHL	DSEL	NAV2-AS3	CYP51A1-AS1	C1QTNF6	PFDN1	CSGALNACT2	RBM28	BTG2	F2RL1	FAM155B	DNAJB9	ANKRD54	IRS1	AC079465.1	AP000844.1	TACR1	FBXW8	FBXO28	OPA1-AS1	C14ORF132	CASK	NRDC	ZNF638	SLC26A8	IQCD	NOP14	ZNF282	ID1	KNL1	C3ORF49	PIK3C3	LHFPL2	FBXL3	GFOD1	DCAF7	GKAP1	RRP7A	LINC01023	MLLT3	AL391684.1	HSPA1L	ZBTB26	FDX1	INTS12	CCDC69	TSPOAP1-AS1	MAPK4	SP4	RPS6KA5	UQCC1	AC112250.2	AP1S1	PHKA2	CCDC85C	LRRTM2	TBX2	AC093151.3	PNMA8A	ZNF280C	IMMP2L	FGFR1OP2	ATG2B	FANCB	AL132780.1	BEND7	SAT1	AC093305.1	MAPK8IP1	PFKM	COL4A3BP	USP27X	AP001160.1	TGS1	AIDA	THEGL	SNX6	ZNF280D	AC007563.2	ARHGEF16	EDAR	C7ORF61	THOC3	HLCS	TEX22	FBLN2	AC005899.7	ISOC2	RPS24	RAB4A	MTM1	UBE2A	GNB5	DENND4A	NFXL1	ABCC5	DISP3	TBL2	PRDM4	CLDN12	PRUNE2	RNFT1	LMO7-AS1	FEM1C	Z99774.1	IGFBP7-AS1	AL360181.3	AC245452.1	TMC5	PCGF2	TRIM16	LPIN2	LINC00894	POLN	TTC9B	AL132780.2	SLC9A7	PLXNB3	SMC5	KIAA1257	IFT172	AC034206.1	C14ORF39	GFPT1	GPC5	DPF3	COG2	PROCA1	CEP192	BRIP1	AC090971.2	GLIPR1L2	COMT	UBA7	ST8SIA5	ZNF561	TMEM246-AS1	FSD1	ZNF546	DDRGK1	SLC25A32	SIMC1	PCNX4	PRAM1	SENP6	OTOS	MVD	FAM204A	CASP7	AC067750.1	AC073283.3	GLIS2-AS1	NME5	HAVCR2	EDNRB	ANTXR2	DNAJC18	GNLY	RALB	AL512625.3	PNKP	AC005746.2	NPEPL1	EME2	TPD52	ZNF597	PPP2R1B	CDC37L1-DT	MED6	CCS	AL139353.2	AF064858.1	AC007952.4	AC105277.1	LINC02284	CAMK1	SIDT2	FAM160A1	C5ORF24	LINC00324	AUNIP	STK32B	C6	AC068631.2	AL391095.2	DUSP6	CISD1	AC078846.1	AC010531.6	GFRA1	PDCD7	ACAA2	LINC02206	KLHL9	MFSD14C	AC005740.3	AC084036.1	TMEM232	AL024474.2	CLTA	MTMR12	ANXA5	ITM2C	TENT4B	SKA2	DBI	MINPP1	DPYSL5	PCOLCE-AS1	GTF3C4	NDUFA12	ARL6	AC103591.3	ADAMTS17	MFF	COL21A1	BRD9	ZNF461	MTRNR2L1	PERP	C14ORF178	PSRC1	SLC4A4	AC022601.1	MAP3K2	TMEM59L	IDH3A	FAM49A	PCYOX1L	ZBTB11	PTEN	LINC02300	DHCR7	RPS6KA3	PDSS2	GPAT3	ZNF749	ZNF718	C2ORF49	BTBD19	PSKH1	TMEM59	AC005498.3	PRKCD	RDH14	MDH2	AL136366.1	ILDR2	ASTN2-AS1	AC027288.3	ENTPD4	MIR124-2HG	PNPLA3	FBN2	BRPF1	LSG1	AL031283.2	EPHA6	PHC1	CALY	SMIM20	ROR1	TMEM9B-AS1	ADGRF3	KLHL26	SYN1	SNX5	AC244131.2	SSU72	DNAJB6	AC073529.1	NLE1	ELOVL7	APOBEC3F	CASC2	NBN	BAZ1B	CDIPT	FLYWCH1	LSM10	TNPO3	ZC3H4	MEF2A	CCDC168	TBL1Y	TRMT10C	MRPS30-DT	AP001610.1	BLID	PLIN5	SPATS2L	AC008443.5	FAM221A	WT1	ZNF341-AS1	RCOR3	MTCH2	AC011447.3	WDR53	FUNDC1	HIRIP3	TCAP	PYROXD1	SDC4	HEYL	AL512625.1	AL513217.1	ADCK5	ENTPD5	CBLB	MAPRE3	AC073569.2	RNF17	RNH1	AC138956.1	LINC02384	TRAPPC10	SDHAF1	IDH3G	EFCAB14-AS1	EDEM3	IGHG1	EXOC5	KATNAL2	GLMN	ZNF622	MT-ND5	FAM193A	BTRC	TVP23B	MIR193BHG	LPAR3	GSG1L	LINC00467	PTH1R	PLAC1	TDRD6	CDKN2C	MTMR1	GPR75-ASB3	MSRB2	G6PD	ZNF586	CDC27	WDCP	APEX1	LDHC	BBOX1-AS1	ZNF319	AL031710.1	TNFRSF19	SMIM12	MRPL28	PNPLA8	MACC1	CCDC32	IQCE	ANKRD46	HAUS7	AL356489.3	KAT2B	MSMO1	CTBP1-AS	CDHR2	MMP14	AC009948.1	MIS18A-AS1	LEAP2	CETN2	NRCAM	TRABD	CD276	FKBP8	AC003988.1	TMEM9B	ZNF354A	NRG4	RBM14-RBM4	FAM50A	PRKX-AS1	MARCKS	ASB3	ZNF227	ZNF853	NDFIP2	CTCF	PLEKHA8	AC003084.1	HMGCLL1	WDR75	LHFPL1	FBXO27	RAP1GAP2	ZNF557	RBM8A	LINC02316	TESC	RNASE10	RASD1	PCP4	NPIPA8	WDR74	MXI1	AC005759.1	CTBP1-DT	KATNBL1	OLIG2	OSTM1-AS1	CHST3	CDPF1	CYB5B	ARL6IP6	CDS1	AMPD2	CEBPG	BAD	TLR3	TMEM130	SERPINB6	FBXO3	HAPLN2	CXXC1	ZNF568	RAB3A	SLC19A3	PRKCH	MRPS34	CEP120	NEB	UHRF1BP1	AL357153.2	PEA15	MLH1	DOCK10	MBD3L1	FOXJ2	LDLR	FAHD1	KCTD16	ENO4	CELF2	VWF	BZW2	LINC01508	DPY30	CDKN2A	TUBGCP4	LINC01284	IVNS1ABP	CYREN	ABHD11	DOCK9	IKBKG	FBXL12	ALKBH8	AC092167.1	ACCS	AC244517.10	LIMCH1	SF3B1	CDH4	RYR3	LINC01338	RAD51B	LYPLAL1-DT	SLC27A5	GSDMD	TMED8	IL11RA	COL27A1	SLC25A24	AC011632.1	ZDHHC14	PHF14	GEMIN2	RORB	ADAM12	ARHGAP17	SNRPD1	NYAP1	CHUK	PHACTR1	HSD17B8	GRK2	EIF4H	CDK20	MAGEE1	GOLGA6L9	C21ORF58	TRIM66	AL359715.1	SSSCA1	TAF5L	PARP9	EXTL2	SHTN1	SCD	GGA2	AC021097.1	MRPL1	AC009404.1	GULP1	HIF3A	NKAIN2	BRF2	HARS2	EMC4	AC012313.5	MOSPD2	AP001527.2	CCDC24	DALRD3	NOP53-AS1	SRSF1	CEP97	IGSF1	BFSP2-AS1	AL158071.1	C12ORF4	SNAP23	TMEM116	ELOVL6	MRNIP	AL138966.2	LINC02436	C6ORF118	NISCH	MIS18A	AC037486.1	ZNF202	TEX2	PPP1R10	YIF1B	SAE1	SPACA6P-AS	MAP3K7	AC111188.1	NLRC4	CDK13	CCDC106	EXTL3	AP3M1	KIF3A	ZNF337	CACNA1C	TOMM22	ATG4D	NPHS1	CCDC115	NR2F6	ABCD3	MYBPH	PPEF1	PPIF	ZFP36	DIXDC1	AC004596.1	AC008892.1	AIP	NUDCD3	PHKB	CROCC	AL357054.2	URB1-AS1	NUDC	ZNF792	AC016909.2	AC092546.1	RAP2C	AL596220.1	GPD2	FAM198A	AC011611.4	RBBP7	DPH5	NCOA3	MT2A	MED19	LINC02482	MXD4	ATP6AP1L	RGS12	CCDC88A	LINC00632	TNFRSF14	UBA6-AS1	WDR25	WBP1L	MGST3	NOL10	DESI2	PDCD1LG2	BX322234.1	PAXIP1	KLF12	GAA	TM4SF19-AS1	PIK3CD	AKAP11	POLM	GPNMB	IMPDH1	AMN1	AC016766.1	MSANTD1	MAFG	TWSG1	IL17RA	TSPAN17	ATF1	TDRD9	BDH1	AP002075.1	ESF1	UBA1	GOLGA6L10	ARID4B	TCEAL8	SEC16B	LINC00997	CELSR3	DOC2B	AC011509.2	CCDC138	MAP4K5	RNF219-AS1	TPST2	PLGRKT	VPS26C	CHD7	BMP2K	U2SURP	YAF2	SLC52A1	PTPRU	THSD4	HGH1	WDR81	MTERF4	UBE2O	CSGALNACT1	LINC01560	CADM2-AS2	NEK5	AP003108.2	ACER3	METTL13	EVA1A	GNAI1	GLB1	AC011043.1	AC098864.1	FRA10AC1	PCNX1	LINC01088	GRID2IP	ZNF613	AL358234.1	AC114488.2	AC011498.1	LYPD6	IRGM	AC009185.1	ZNF101	EPOR	ZNF540	ABAT	IDS	MIA2	PTCHD4	AC010422.2	CPA6	GDE1	ZNF239	SLC39A7	BCAT2	STARD10	ESD	HNRNPA2B1	SLCO1A2	CEP152	USP11	CACYBP	AC007376.2	ZNF35	FBXW11	TMEM87B	CHI3L2	SLAIN2	AC092666.1	ANKRD40	ABI2	SPG11	UCKL1	AF131216.3	HSPA12A	TRPV3	RUNDC3A	NCEH1	GABRG1	ARF1	GOLGA8N	ERICH1	FHOD1	SNHG19	MTRF1	LINC01994	SYT13	EPHA1-AS1	KIF20B	AC008083.2	CD59	AC100793.2	NMRAL1	ECD	FOSL1	ACSF2	C16ORF71	CYB561	AL139383.1	TMEM234	JARID2	AL121972.1	ZNF880	FKBP14	CYTH1	DYTN	CACNA2D1	THSD7B	ABCA5	STK33	SNHG15	UPB1	LINC01482	PAOX	AC025159.1	PTGFRN	CYP2E1	SHCBP1	LIMK2	TMBIM1	RPGR	GPANK1	SLC5A4-AS1	CDK11B	KIAA0556	SYT12	AC004034.1	MAEA	LINC00908	ACAT2	BASP1	AL391121.1	AL137067.1	CAMK2D	AASDH	TBC1D15	DHRS7B	PLPP1	KANK2	GALNT16	GMPPA	AC097518.1	AL035401.1	NACC1	COPS6	SCAF11	DCTN3	PHACTR3	RRP1B	ARRB2	MOSMO	RAB39A	TTF1	AL442128.2	AC011477.4	METAP1	KLRD1	NMNAT3	PON2	PGM3	DNAJC3	TEX14	ETS2	PATZ1	TMEM168	SIN3A	MACROD1	AL645465.1	XIRP2	WDR36	TCTN1	MYO19	FCHSD2	AC011443.1	BRD7	MASP1	KIF1C	THADA	C1ORF174	CNKSR2	NBL1	NCAN	EHHADH	TMEM44-AS1	STAU2	CHCHD7	C16ORF86	AC244090.1	ZNF148	AC034228.1	INO80	IFIT5	AC099518.3	SGK1	H1F0	DYNLT3	TGFBRAP1	AC010618.3	TRAF3	SH3PXD2B	DNER	MARVELD3	AC068473.1	NAT9	AC005037.1	LARS	IFI27	ZBTB6	ISCA1	MIR155HG	SPIDR	NAA35	FREM1	GEMIN5	D2HGDH	RC3H1	NXF5	CPEB1	CSNK2A1	WNT7A	C1ORF112	NTRK3	SESTD1	ASMTL	TAB2-AS1	BMP2	CYP4F11	DRAIC	SUN3	AC005786.3	CPO	AC068234.2	LCMT2	DUSP4	FOXJ3	TOPBP1	CPLX2	AC091212.1	STRAP	JRK	ZBTB25	NR2C2	C15ORF41	FAM24B	PKIA-AS1	PSMD3	B4GALT5	CHL1-AS1	ARMT1	SAP30L-AS1	TIMP2	PLCH1	CCNC	CCDC178	SESN3	HIST1H4C	MORC2-AS1	TFAP2C	C14ORF119	DHX58	LIMK1	BICD2	PRPF40B	AC064807.2	DEK	AC048380.1	MYDGF	NFIC	LINC01362	KCNN3	CCT7	AC078788.1	UCHL3	CHODL	MCM6	DAZAP1	NBEA	AC138819.1	B3GALT4	MGST2	AC007262.2	GRAMD1C	NKAIN4	RAVER2	AC010547.1	TRIM2	VILL	CTGF	CHAF1A	SRPK2	SLC11A1	ATP5F1E	KLF4	AC009228.1	CAPS2	IGSF23	LRRC3	B4GALNT4	ATP5F1D	POLR3B	AL355472.1	ITPR3	BOP1	WDFY3-AS1	AC245519.1	AC104662.2	WDR1	PLD2	EVC2	PEX16	CHMP5	POLR3A	NDUFC2-KCTD14	AC025048.4	TRMT2A	VRTN	PRDM15	PTGR1	MTIF2	CAMK1D	GNPTAB	MEF2C	MYSM1	PCF11-AS1	MYH15	AP006623.1	AC243964.2	CCDC134	KIAA1211	CLK2	GFER	MCL1	CMC1	ZCCHC9	SLC25A29	SEC24B	LATS2-AS1	HECTD2	AKAP1	SPIN1	SLC16A7	SUV39H2	INTS2	AC012625.1	AHRR	ING1	CARD19	NRIR	AC009812.1	ITFG1	AC091057.6	AP006621.3	PSMC2	F11-AS1	PFKFB2	LINC02427	CORO2A	SNRPA1	AC116366.3	AC019117.1	AC079760.2	DCTN4	ZNF133	MRPL44	MAX	TEX11	KRTCAP3	ADPGK-AS1	KCNG1	AC092747.1	PCDH15	SNHG10	TOMM40	IL12A-AS1	AC019197.1	CXORF38	CCDC40	BACH1	IDH2	AC084855.2	ILVBL	AC138969.1	ZNF358	PTCD2	AC011511.1	HAUS5	CD200	SPRY4	ZNFX1	YARS	RABL2A	NDUFAB1	SETD1A	AP001922.5	LINC02525	KLRG1	ZNF558	AC096711.2	SCAMP5	A3GALT2	C3ORF67	SLC22A5	CA3	SOX5	AC040173.1	AC105180.1	ILK	CENPT	RGS5	PDE4B	PIBF1	UMAD1	SPRY2	MIA3	RASL10A	P2RY6	SSX2IP	ST8SIA1	KDM4A-AS1	OVCH1	LIG4	ZNF300	EGF	RMDN1	ZNF467	MAST4-AS1	TMEM53	AL162377.1	AC100810.1	C16ORF89	ECM1	MFSD4A	ING5	ARSA	PRR7-AS1	SPATA1	LINC01134	NPTX1	PDCL	STK4	CHDH	ASB4	TRIP6	DUOXA1	SDCBP2-AS1	NR3C2	ARMC7	AC107375.1	LINC01111	AC021491.1	ZNF337-AS1	AC026726.1	RAD51AP1	NRSN2	JPT2	SOX21	POLA2	KEAP1	DPP7	ZNF350	ANAPC2	RNF213	HOMER1	ZFPL1	ATL3	NDUFS7	SFR1	CD2BP2	PLPP3	PPM1M	RHCE	UTP18	SOX21-AS1	C16ORF96	COLGALT1	FOXO3	TMEM140	KDM5C	LRRIQ3	RARS	TMEM245	PTCH1	UBQLN1	BAG1	RHOD	ZNF615	FABP6	DERL3	RPH3A	RGS9	EMC2	MAP3K1	C12ORF65	KMT2D	MFSD3	EIF3A	TAB3	LMCD1	SERBP1	FBXW4	CLDN10	LRFN5	ZWILCH	AC005237.1	CCAR2	MIATNB	ACOX3	RTL9	AC093334.1	MYO15A	SEPT1	XRN2	AC110079.2	AL157392.5	RING1	PTPRD-AS1	AL590006.1	PRSS51	AC023389.1	PTMS	PTPN1	TNFRSF10D	LPP-AS2	TINCR	CTSZ	AL109930.1	DPYSL3	FAM3D-AS1	WHRN	UPRT	ABCG2	RBM6	TICAM1	SEMA3E	ALKBH3	ACSL3	LGI1	TCP1	ZBTB16	TRAPPC3	IQUB	LIX1-AS1	SEZ6L2	DNAAF1	GALC	LIPA	CD163L1	ZNF582	NDUFS8	DNM1	EIF3L	CTPS1	AC046168.2	PTAR1	B3GNT9	EFCAB11	PER1	NANS	MPPED2	CHL1	JAZF1	C12ORF76	ATP6V0A2	AC138811.1	GDF10	MCF2L2	RUNX1	FAM193B	TEX29	IL17D	MYEF2	AK8	AL353743.2	PMPCA	SPX	AL591518.1	TMCC1-AS1	SSR2	ARHGAP27	GPLD1	RALGAPA2	TSEN2	MTPN	CA11	AC017002.5	YAP1	RASGRF1	ABLIM3	GDPD3	WLS	MGLL	CEMIP2	CD81	HDGFL3	ADAT1	NDUFA5	ITPR1	SLC6A1	FUT8	CA3-AS1	FLYWCH2	OLFM2	ZZEF1	AC009303.2	MIR2052HG	TMEM268	TANGO2	ZNF430	SEC61G	CEP126	DIAPH3	TAF3	RBMS3	SNW1	EOGT	PROSER1	AC007100.1	PTPRE	SDR42E2	MRPS12	USH2A	SVBP	PLK3	AC026458.2	GNE	HSD17B14	DFFA	AC080162.1	RAB8B	TCF20	NFATC2	MSX1	PLRG1	LATS1	RASGEF1C	EIF3G	CLASP2	NARS2	AC126283.2	FABP5	AL445430.1	AL035658.1	AC007920.2	CA2	FSIP1	ZFYVE26	FNBP1	AC073486.1	AC021092.1	MORN4	CHIT1	ELMO2	FGF18	DDX52	PPP2R3C	FAM69A	KDELC2	DDX11-AS1	PLXND1	HDHD2	AC005833.2	INHA	DOCK11	BCKDK	MARCH8	PTPN6	TCEAL4	AC008610.1	LINC01031	AF127577.2	FAM84B	ARHGAP4	MED12	BOD1	E4F1	SUGT1	ZRANB2	TMEM178A	MAP2K5	LINC00844	FAM78B	XXYLT1	WNT5B	CD47	SEMA4B	AL034417.2	NME6	AC009501.1	ARHGAP35	SORT1	JADE3	GPRC5C	SNAP47	RANBP17	NXPE2	KCTD6	RABGAP1	THBS3	SCN2A	DCAF16	SRSF8	RAPGEF4-AS1	TIMM23B	IL6ST	ZNF502	GATB	CALB1	SINHCAF	HSD17B6	PSMD8	SCAI	GPRC5D-AS1	AC007344.1	MTMR4	APOC1	PBX4	SEMA6D	ANKRD36C	AC092802.2	TMEM101	L3MBTL4	NCR3LG1	ALKBH7	AL354732.1	AP2A1	NKIRAS1	THAP2	STX1B	KANSL3	PTK2	AC104472.3	PCAT6	AC008758.2	AJM1	ANKZF1	SFMBT2	DTNB	AC078955.1	BCL2L11	CLTB	CALU	AC078881.1	AL354824.1	FAM19A1	USP14	RNF19B	AGL	BNIP3L	C8ORF59	OS9	ROGDI	VIT	IGHG4	NIF3L1	MRPL37	LTB4R	ESYT2	AR	EGR1	HDX	LRFN2	RBMS1	CGREF1	HSPA5	MTHFD2L	SLC27A1	LINC01114	AL513365.2	LINC01013	SERINC1	AL049869.3	MTCL1	ABCD4	VPS37D	RWDD2B	KIAA1217	ABCB1	SH3TC1	DHFR	WDR61	LINC01847	MISP	GABRA1	LINC01273	EIF3I	KIAA0319	DLGAP1-AS2	SCYL3	SPATA7	AC004982.1	HSPA13	NACAD	MITD1	CYP2U1	CYP4V2	KDELC1	LIAS	IQCG	PPCS	LRRC36	ZGLP1	RBM17	AC104596.1	KCNK15-AS1	GRIN2D	JHY	SLC25A11	CAMKK1	B9D2	ORAI2	SNRPB2	RTF2	WSB1	SARS2	GTF2E1	RAB7B	AC005832.4	RIC3	MUS81	SLC25A45	SSUH2	SPICE1	RNLS	AC006299.1	MAT2A	GARNL3	HOOK3	FAM182B	AC084033.3	SIPA1L1	AL731533.2	SETDB2	DGKE	KDM2A	AC008393.1	MTX1	CAV3	AC099560.1	PLD6	CFAP61	EMX2OS	PMVK	ZNF12	DDIT4	AC004076.1	RGL3	AC008105.3	ZNF710	DNAI2	KBTBD3	AL110292.1	TPRG1L	PRDM11	EIF2B5	DAAM2	LINC02231	LINC02267	RELT	LINC00299	RRAGB	SLC10A1	UROS	AC010642.2	FGD4	TTC34	GPAA1	SNRNP35	IRF2	MRPL46	PNPT1	ATP6V0D1	PTPRF	LRRC69	VPS13D	ATXN7L3B	AC079950.1	ZNF275	RUNX1T1	AP003063.1	KLHL13	KDM4C	SCGB2B2	PEBP4	XRN1	TSN	CHRNB4	ZNF175	ROBO4	ZSCAN25	LINC02060	USB1	TERF2IP	PIN4	CYP46A1	CDC16	AC008014.1	CTSA	PPP1R32	GNGT1	AL513329.1	MLIP	LINC00707	CLBA1	AC008758.6	CAP2	RAD23B	FTCD	AC073342.1	SGMS2	AC126283.1	TOGARAM1	CCDC51	AC074286.1	POP7	DHX9	SMARCAD1	DEGS1	PBX2	ARSF	PSME1	NOP14-AS1	NUDT2	SFT2D1	NME4	SLC4A9	SCCPDH	RSPH1	SPAG1	PCNA	BRI3	LDB3	FKBP15	RPS6KC1	AL354733.3	ATG10	KCNE1	GATD3B	EDNRA	NAE1	AP003059.2	MAPKBP1	AP000282.1	DMKN	PIP4K2C	STAM-AS1	GTF3C5	ARMH3	AC083906.3	AC126696.3	CCDC39-1	AL391987.3	ZNF823	NPC2	RNF144A	UNC5C	TIPARP	KBTBD7	IQCM	AP002991.1	FAM198B	ST3GAL6-AS1	ARMCX3	MTMR14	PILRA	TRAM1L1	AMBRA1	TMEM161A	EP300-AS1	AC092431.1	ECHDC1	WISP1	EPC1	CSNK2A2	PIGX	AL355297.4	CREG1	JTB	HNRNPUL1	GATM	ZNF100	PEX11B	CRYBG1	MTF1	GOLPH3	PCCB	AHNAK2	AL158058.1	SQLE	TTYH3	DPH1	KCNIP3	ARHGEF25	SPRYD7	ZNF570	JAK1	SREK1	ATP8B2	BAIAP2L2	CMSS1	RERGL	MRVI1	TMEM230	LSM7	PSMA4	SMARCA4	AC007383.3	RGS17	MYL6B	MT-ATP6	IFI35	ACOT8	EPB41L2	RAD21L1	PLS3-AS1	ICE1	ZNF843	SSBP3	EFEMP1	S100PBP	SLC41A1	MXRA8	HECTD1	SRSF3	FIBP	MIR4435-2HG	ARHGDIG	AL136979.1	INTS5	CXCR4	PAXIP1-AS2	TBC1D22B	TYMP	ARFGAP2	AC017074.1	TBC1D13	EFCAB6	PDYN-AS1	XRRA1	CDK11A	XRCC4	MYOM1	TECR	NINL	PSTPIP1	RAB32	AP3M2	B4GAT1	VCP	TBC1D22A	TRMT1L	AC096637.1	CCNT2-AS1	ADIPOR2	RILPL2	BCO2	RMDN3	EPHA2	MORC3	FOSL2	VEGFD	RPE	ADAM8	TMEM144	AL021707.2	ZNF599	NDST3	LINC00944	Z83844.2	AC010320.4	AL162417.1	RTN2	SNAP25-AS1	RRBP1	DLG5	AP003066.1	RBM11	AC066613.2	KANSL1-AS1	SWAP70	SLC11A2	MT1M	BTBD2	MAP3K8	B3GALT1	VIPAS39	TTC14	VAMP1	NOVA2	MED13L	ZDHHC18	AL592295.3	KCTD12	TRMU	TMPRSS3	FBXO15	EEF1E1-BLOC1S5	WDR46	FRMPD1	C11ORF24	SETBP1	EMP3	AC104170.1	LRRC47	ROBO1	ANO2	PXN-AS1	SNRNP200	MEP1B	NLRC5	TMEM56-RWDD3	AC093274.1	DHX40	SMNDC1	NEK11	MAP2K1	TMEM238L	AC036108.1	UBE2J1	TSC22D4	SNAP29	DIDO1	AC046130.1	AL121760.1	RABGGTB	DCUN1D5	ENTPD6	CLSPN	SYT4	NKRF	NRXN3	MORN2	AP001021.2	GBA2	PLGLB1	CACNB3	AL354809.1	ANAPC4	NPIPB15	ORC4	USP44	CAPN8	PRNP	OBSCN	HELQ	ACSBG2	ME1	LINC02256	SKAP1	IRX5	MGMT	CNEP1R1	PIK3R3	GTF2F1	AMOTL1	PHYHD1	KRAS	MT1E	MCMDC2	MIR646HG	GPR89B	AL392023.2	C21ORF62	NOXA1	ZCCHC14	UNC5D	JCAD	AC037459.3	GTF2IRD2B	MRPS16	SAMHD1	AC005224.1	HPS1	AC011511.2	AL137024.1	BICC1	EIF4E2	COL9A1	AC233723.1	IAH1	FKBP3	ELL	SLC25A27	ATG3	AC005324.3	AC018638.7	BOC	FAM169B	NOB1	CDC23	GPR37L1	CES1	PIGG	CCDC77	HIF1A-AS2	HERC5	MT-CYB	CACNG8	RAP1GAP	AL359918.2	AL355490.2	AC145124.1	SF3B4	MSANTD2	TAOK3	YTHDC1	GPR158	EGLN3-AS1	AC034111.1	CAVIN4	LRCH1	CACNG7	NCOA4	POLR1D	PSMD11	COL4A1	CHD1	LINC00937	STT3A	HBP1	RFX3-AS1	ECPAS	AC020917.2	ROR1-AS1	MCRIP1	UTP4	SMIM29	PON1	AC245123.1	MORF4L2	TCAIM	MGAM2	SLC25A22	TSC22D1-AS1	CDH3	RAB14	AGBL4	POU3F1	ANGPTL1	FAM135B	MFSD6	RAD51C	BRCA1	SEH1L	MMADHC	CACNB1	FASTK	CCNE1	ATP5PF	LRRC58	AC008758.4	SCARB2	LRRFIP1	ACKR1	POC1A	MT-ND4L	AC018523.2	FAM219A	USF2	POLR2F	CLCN5	PRPF40A	EPN2-AS1	AC005871.2	HYPK	AL450442.1	NECTIN1	PDCD2L	SYNDIG1	CRYBB3	DEC1	FIBIN	CRTAC1	UXS1	FAM160B1	DAPL1	RBM15-AS1	ARMC5	GTPBP3	ARRDC1	WASHC2A	ZCCHC7	ZNF711	PRKX	PRDM10	NOX3	AC090527.2	ZMYND12	SYNJ2BP-COX16	CNOT1	DOCK4-AS1	GALK1	DTX3	MYO10	PAK4	WEE2-AS1	GNB2	AC073389.2	GDPD4	LINC01091	CDIP1	LINC00609	PTRHD1	AL359921.1	LINC02254	CREB3L1	FAM13A-AS1	MUSK	RARRES3	LINC01476	AC092794.1	AC009779.2	CPOX	LGR4	B4GALNT3	PSMG3	PTPA	HLA-B	TMEM214	AC006333.2	SIGIRR	RANBP9	C15ORF39	STAP2	AL035681.1	PHKG2	C12ORF60	RNF165	CADM2-AS1	PEPD	REV3L	AC097658.2	SNX33	SLC25A18	QPCTL	ICK	LHFPL4	C4ORF19	TMA16	MIS12	AC092140.1	ZFYVE27	AC090568.2	DLGAP2	FASN	TCEAL1	ASXL3	AF279873.3	GAN	PPTC7	AL024498.1	SLC35A4	AHNAK	CYP7B1	KIAA0930	SLC15A5	TFRC	FADS1	NAT8L	ARHGEF7	ACSL1	IL12A	KMT2B	MGA	SLC35A2	DENND5B-AS1	TMEM199	DNAJB5	AHI1	ETV3	VTI1B	GLOD4	ZNF14	NBAS	KRI1	MCU	SEMA6C	NCBP2	STMN2	TERB1	TENM4	ASH2L	CASC10	IMPG2	PDIA5	HDAC10	AC002550.1	AC097460.1	MYO1H	TMEM47	ACVR1B	PPFIBP1	AF196972.1	RFTN1	CCDC130	NXT2	SAMD12-AS1	BBOX1	ATG9A	AC006262.2	IGSF9B	LYG2	AC011330.3	FAAH	RCN2	TSHZ2	AC006116.8	NECAP2	RTN4RL1	AC068722.1	NNMT	ZFP2	MMS19	AKR7A3	TOB1	MCTS1	CREB3	BCHE	CUZD1	COA4	ATP5MC2	C12ORF73	CCDC137	GTF2IRD2	LMO4	CFAP69	ZC4H2	FCF1	PRKAR2B	GRB2	MFSD4B	SNHG7	AL139300.2	NXN	RMC1	TRIM24	NSUN6	ZNF550	FAM200B	SMG5	AC061992.1	MRPS30	MXRA7	ZNF354C	ECHDC3	AC110751.1	STAM	MFSD5	TMEM39A	AC108047.1	MTPAP	DPYSL2	AC109460.2	ASRGL1	CHD1L	NAP1L3	RAB30	NAPA	PROM2	RSPH9	IFIH1	AC093835.1	DCT	EPHB4	AC010809.3	ARSB	AC068533.4	SLC16A6	SF3B6	FN1	PLPP6	LINC01719	PEX11G	CFDP1	LAMTOR1	MFSD12	BID	TMEM72-AS1	U52111.1	CA12	NPHP1	HSF5	MAF	LRPAP1	AC117465.1	RNF183	SLC40A1	SLC25A46	GGNBP2	MED23	MID2	TMED3	CAMSAP1	SULT1C4	ANKDD1A	SMTN	TSTD3	PRR25	ZMAT3	NUP62CL	APLNR	LINC01354	AC116407.2	NOP53	FRMD3	CEP104	CABP4	TANC2	PPP1R13B	WDR37	AC009126.1	RC3H2	SLC38A1	AL442071.1	SLC39A10	AL359644.1	UBR2	RNASE1	MADD	AC022613.1	TMEM183A	ESCO1	CGGBP1	TCEAL9	CTNNB1	AC009318.1	PHLDA3	PTPN13	LAMP5	IDNK	IGHG3	ZFX	ZNF248	ZNF346	TSEN34	XRCC1	MAPK12	ITGA6	GSTT2B	USP9X	AL355390.2	KLF7	TELO2	FBXO30	LRRC29	AC003035.2	AP000345.2	MAP3K14	MAN2A1	TUBGCP3	KRCC1	RPS6KA6	PROM1	AC004381.1	AC008040.1	RIF1	STPG1	ARMCX5	HTRA2	TBCE	OCRL	RHOBTB1	FGF14-AS2	RAB20	C16ORF74	IQCA1	AP3B1	KCNK4	SLC2A4	INTS6L	C4ORF3	NPSR1	TMEM63A	MYBL1	TTC21A	DIRAS2	NOL7	TEX30	MAP3K4	YIPF4	DDX10	SPRYD4	FAM171B	MFGE8	PLOD2	FGD6	RSF1	FDXR	ACVR2B	C1ORF141	ZBTB39	DERL1	MCAT	ZNF594	B4GALNT1	AC074011.1	PLBD1	AC003681.1	FAM207A	RMI2	EBP	FAM200A	NBPF1	PSMD4	SDF4	SERPINB9P1	LINC02567	CDO1	MINDY3	DDX5	KTN1-AS1	ASNSD1	TMEM203	INPPL1	DHX29	CORO1B	ATP6AP1	AC009902.2	ZNF385A	SDR39U1	SPOCK1	PDCD10	TMCO1	LINC01695	MMP15	ITPR2	SLC2A3	LINC01637	TMEM218	NEK1	SSBP1	SPHK2	EXPH5	SAXO2	NAGK	MGAT4D	ZNF549	RPH3AL	AP002989.1	FAM156A	ZC2HC1A	MYO5B	DLAT	GID8	FUT10	ARHGAP22	CPVL	HSPG2	F8	TADA1	UTP20	CTR9	INTS11	LINC01449	AC093673.1	ANKRD2	SPOP	AC012593.1	LINC01759	DUS2	STAC2	SHQ1	ALDH1A1	METTL23	DENND2A	FEZF1-AS1	AC104984.2	EGLN1	TADA2B	COPG1	EEA1	SPRTN	ZNF619	AC004158.1	VPS53	RAB22A	AC004448.2	RSAD1	PGLS	IFNAR1	TPH1	NUTM2A-AS1	CASP8AP2	GABBR2	GBP4	Z93403.1	ASNA1	PIR	REEP2	PPFIA1	AL355312.3	BUD23	MAN2A2	AC233280.1	FAM110D	AC087386.1	C6ORF52	BET1L	NEPRO	COX10	CCDC74B	SUSD4	GOPC	PRDM5	NCBP1	EPM2A	AC010615.4	GPR132	CITED1	AC007389.5	AC019330.1	CASC15	RNF187	PYCR1	STK17A	CYP17A1-AS1	AC016745.2	RILP	SH3KBP1	ATAD3B	FAM155A	UBA5	AF038458.3	AZI2	RECK	POU2F3	AC018541.1	MED30	PDIK1L	PTPRN	NTN4	ARFGAP1	ZNF717	PLCXD3	NES	ZMYND10	ENSA	AC005070.3	AFMID	SERPINB1	PSMD12	ARL3	URI1	AL683813.1	IRAK4	FN3KRP	BEST1	SLC4A2	AL049870.2	PSMB7	WFIKKN2	DMRTA1	AC114763.1	AC078960.1	UBXN8	IGDCC3	MAP3K10	MOB1B	PSMD1	TUFT1	CCDC12	ZNF681	PRDM2	MRPS14	AC023632.2	STEAP1B	PPIL2	MIR210HG	AC079921.1	AC068338.3	LONRF1	TMC2	STAB2	NEU3	THTPA	LSM14A	SMC1A	TTC7A	AC004922.1	AC087855.1	AL139021.2	LTBP1	CD109	CYHR1	SNRK	TBC1D3D	ZBTB24	BRIX1	SCRN3	INTS8	AL357054.3	AUTS2	GOLGA8B	ACADM	GGCT	REV1	SLC4A11	UNC13C	ABCA12	C6ORF226	SPAG9	MYL12A	ETAA1	BRINP1	AFDN	MAN2B1	AFTPH	ANKRD26	NPIPB3	PLXNC1	RABGAP1L	AC105383.1	AC005899.6	RAB9B	AC115622.1	PIK3AP1	MBOAT1	CNN3	RALGAPB	AL353753.1	MEIS2	PTGES3	NIM1K	IMMP1L	TCEANC	AC069277.1	PTRH1	AC116535.1	AC008269.1	RSPO2	RPP14	BRD1	NPAS2	ANKRD36	TMEM79	STX8	EEFSEC	RIN3	AC003984.1	BRMS1	GYG1	LUCAT1	AP003392.4	DNAJC13	ADAMTS6	LINC01524	ALDH2	MPHOSPH8	PACRG-AS3	RTL8A	SLC25A40	ACTR10	CCDC144NL	UBE2D1	ISLR	WDR78	FASTKD3	PBLD	TMEM115	CFAP299	ANAPC13	AC007405.1	TMEM237	HEXDC	HSD17B11	MTHFD1L	SRP19	DGKH	PTPRA	AC006305.1	IL4R	UPF3B	AC005393.1	HEPACAM	AMIGO2	LLGL2	AGT	PAWR	PDCD6IP	C9ORF50	GRAMD1B	SNX24	C11ORF58	SLC37A3	DPYD-AS1	TNFRSF25	DEXI	HSPB8	FAM53C	NPW	FHAD1	CWC25	TASP1	CLUL1	JDP2	C6ORF89	AC068205.1	ERH	AC007938.3	ARID5B	AL133338.1	NIT2	CABP1	CBX4	AL445472.1	AP006621.4	CACNB2	CUL1	PTPRQ	AC008915.2	ACD	KLHL12	SPARC	NFE2L1	DICER1-AS1	AP000442.2	ASB13	UTS2B	AC007040.2	TSPYL2	GLO1	SLC12A9	SPG7	ZNF624	STARD7	AC068506.1	EML4	CUL5	LINC02234	PLEKHG2	AL355338.1	CCNJL	SLC44A1	IL6R-AS1	TFDP1	CCDC198	PIK3CB	AMMECR1	XPO7	MTHFD2	SNAP91	SZT2	IL12RB2	SLC4A3	KANSL1	WFIKKN1	ATRAID	ZMIZ1-AS1	AL133523.1	ROCK2	CNTFR-AS1	HTR3E	SEZ6	RGCC	AC124854.1	WDR83	BRCA2	ZNF169	SARS	NT5E	ALDH1L1	TRPC1	SMUG1	PPM1H	AC004554.2	RASSF4	C15ORF53	DUSP14	AC097487.1	AC008267.5	C8ORF48	FAM111A	GPR176	SMC6	RFNG	AC006504.2	MYOCD	STYXL1	BVES-AS1	SIKE1	RNF40	PPP2R5E	AL691403.1	RXRG	EFCAB3	PFN2	TNFSF4	AC112722.1	FOXJ1	TGFB2	TMEM64	KLHDC10	ALDH8A1	LSM12	ZDHHC15	TMEM44	MEN1	HDAC8	SF3B3	DNAJC27	DDX43	OXTR	AC107068.1	CASS4	SLC3A1	DNAJC15	RETREG2	SUMF2	RPS6KB2	AL139807.1	ZNF224	PSMC6	AC091826.2	CHRAC1	TMEM126A	RNF11	ST3GAL3	SSPO	LRRC8A	ATP7B	SWI5	AHCYL2	TAF8	SNX14	G6PC3	NANOS3	MIR181A2HG	GDF11	ANKRD49	DIS3	CH25H	MRPL47	IMP3	ATXN2	TTLL12	HMGCR	NPC1	BRAF	FKBP9	LINC02550	ZNF233	SLC6A9	SYCE1L	STK32A	AL033528.2	AC127024.5	AC004805.1	TWISTNB	MFSD1	FZD6	PIGQ	CLK4	ACSS3	ADAMTS16	AL359915.2	CD320	ZNF131	AC100793.4	SPTLC3	MAIP1	PEX10	AGAP5	TAF6	PML	AL353194.1	CREBZF	IER3-AS1	RFC5	PDE10A	STUM	LENG8-AS1	F3	SUPT20H	TSPAN18	TRDN	TNFSF14	AC092683.2	ZNF667-AS1	MDN1	ZDHHC23	AL157786.1	LAMC3	AC099489.1	ZDHHC11B	RUSC1	AC006115.3	CPD	UBASH3B	LRRN2	KIAA1614	PIGA	AL157935.2	ENTPD3	TSPAN33	KIAA1324L	OSTC	CHCHD6	GLIS2	ASB7	GPR37	TNS2	PSMD6-AS1	SMAD6	IKBKB	PSMG2	MIR29B2CHG	ALDH1L2	AC105052.1	POLR1B	PHF12	AGMO	ZNF454	VHL	WFDC2	CCDC6	EHD3	SCUBE1	MPPED1	AC239799.2	PAFAH1B1	KCTD2	AP000229.1	LINC00839	NDP	KAT2A	THBS4	RNF114	AL356056.1	PAK3	ZNF614	EPHA5	PYGO2	GPRIN1	TRAIP	BTLA	PCYT2	SLC22A23	AL162254.1	ZNF281	UBXN6	CRBN	DOCK6	AGK	RBPJ	IFNGR1	MROH9	AL133346.1	C16ORF95	AC007541.1	ODF2L	RNF123	KCNAB2	CMIP	KLHDC2	AC090809.1	BTBD1	AC008966.1	PPFIA4	HCFC1	ZNF219	ZBTB44	SEC24D	LINC01271	ETFRF1	AC124319.2	ZNF649	AADAT	VXN	TOB2	RNF145	B4GALT4-AS1	ARFGEF2	CROT	AL513165.1	FSIP2	PFKFB1	TYRO3	PFKL	SFXN5	AC099669.1	DRG1	DUSP16	LINC00092	FAM167A	TRDN-AS1	AC021087.1	ENTPD1-AS1	KLHDC9	RHBDD2	CCDC186	RAB3D	CBX3	ATP10A	ST3GAL4	EBAG9	TET1	LINC02513	AL672277.1	PIANP	C12ORF42	TOGARAM2	ATMIN	ZNF335	COMMD1	ZC3H12A	PLCB3	Z97205.2	C17ORF67	PCDHB12	ABL1	HRAS	SOX8	UBIAD1	ZNF439	ACLY	AC004828.1	AC067969.1	MKNK2	OAS1	MRPL4	SEPT10	SLC19A1	TDG	DUT	AEBP1	DHODH	EHBP1L1	GRK5	LINC01220	CACTIN	RPL34-AS1	ZNF768	NR2E3	RHOBTB3	AC004702.1	C1ORF216	ENDOV	AC027312.1	AL513164.1	CLPX	GORASP2	PAIP2	UHRF1BP1L	ZNF503-AS1	WISP2	AC002996.1	ENTPD2	NCDN	SELENOI	SRSF11	DRG2	ELOA	MGAT4A	TBL1XR1	ITPKA	CDH26	AC023509.4	GTPBP2	PHKA1	PRR22	KITLG	MYBPC3	TMEM8A	AC004540.2	CD96	UQCRB	LINC01554	BNIP3	UCP3	AC007255.1	ARRDC3-AS1	HPR	AL358075.4	SPDL1	RAB5A	DSG1-AS1	MYOCOS	AC004973.1	AC005899.5	PPP1R3F	PC	STAT6	B3GNTL1	AC008415.1	RAB1B	RALBP1	MYO9B	AC105760.2	YWHAE	MC1R	BAALC	CDC14B	RTL6	RPS27L	ARMC9	AC008537.1	ERI2	LINC00470	LRRC61	CARS2	LINC01562	ZRANB2-AS1	CASZ1	STX16-NPEPL1	TTLL3	MRPL21	C9ORF64	NT5C3B	KCNJ13	AC090001.1	OGFR	ASIC3	PARP1	NPHP3-AS1	VASN	CHFR	EIF2B4	GCK	NOL11	EHF	AL357060.1	ZNF267	ZNF43	TBC1D10A	CORO6	AC073050.1	ZNF415	CD40	RPAIN	GMDS-DT	ENTR1	IFIT1	ENDOD1	TMEM255A	CASC1	PRPF31	TRMT9B	ACP2	RAPGEF3	KLHL17	RNASEL	CSDE1	RDH10	CHD8	DM1-AS	ROCR	ACSF3	SLC30A6	YES1	ZNF512	TMEM200C	AL357314.1	TIGD1	PPP4C	LINC02102	SFRP2	TSPAN4	IL7	CREB5	GTDC1	CRACR2A	CCDC122	PRPF3	AC234582.1	CTDP1	RPL26L1	KCTD18	ZNF263	SLC16A9	NPHP4	ZFP62	MID1IP1	GPR137C	FAN1	SMARCB1	ENPEP	SPATA6L	ROM1	SPAG7	FBXO44	SLC7A9	ZNF320	MAP3K7CL	CD72	KBTBD12	PTPRJ	AC113414.1	DDX1	MICU3	TMEM106B	KIF19	DCLK1	WARS2	AL669831.5	TSPAN13	AL121658.1	TCEAL6	AC005332.7	CLEC2D	PCYOX1	TMEM267	RAD54L	TMEM92-AS1	HSPD1	SEMA3D	MT-ND4	OTUB1	AC010997.5	AL392046.1	CD58	BLM	ARHGEF37	NR1D1	PITPNB	MIER1	DDX56	ABHD12B	IPMK	TVP23A	AC091133.1	AL157700.1	SLC25A37	HIST1H2BC	SP2	SELL	BAALC-AS1	NUDT13	LENG8	AL596202.1	RFLNA	MBNL3	ZNF470	MMP24OS	HPS3	RAB5B	CANX	FBXO21	PPIL3	DBX2	AC010632.1	RDH13	IGIP	FMO2	SCARB1	SPEF2	VAC14-AS1	ATP5F1C	GRIP1	MEPCE	MKL1	LINC01876	ACTN4	CCNT1	DLGAP4-AS1	GALNT9	MTBP	TOPORS	C19ORF25	ADK	DNAH8	MSS51	KHK	NOTUM	AC012309.1	RBMX2	AC097662.1	RAD17	ZNF256	CLIP1-AS1	SDS	AXIN2	SFT2D3	ZNF331	NACA	TMEM43	DLEC1	PSTK	C2ORF16	STEAP3	NANOS1	ZNF69	MARK2	UBALD1	ABLIM2	ERCC4	LAMP1	SLC45A4	ARL4A	GAL3ST1	PCF11	SLC22A6	ZNF180	DBP	LRIG1	TMEM243	FBXW12	AC079313.2	CSF1	RPUSD1	SERTAD4	AC091132.5	MSANTD3-TMEFF1	GOLGA7B	ZNF7	PRR14	TSTA3	AL049780.1	MOSPD1	TMTC4	LIPE-AS1	R3HCC1L	TOMM20	POLD3	METTL3	LINC02552	DDIAS	AHR	TSR3	YTHDF3	KIDINS220	GLRA1	ORMDL2	ACAA1	KPNA5	FSTL5	MAGI1-AS1	VPS54	CECR2	AL731566.1	SLC35C1	AL359715.2	RIC8A	SLC14A2	CCDC194	SPATA12	ITGA5	AL035427.1	AC239809.3	PTS	FAM184A	LINC01473	PARN	AC011294.1	BCS1L	RWDD1	UNG	AP000802.1	HOMER3-AS1	TMEM169	SUMO2	BATF3	SCLT1	PCOLCE	SLC2A10	KARS	PPRC1	RRAGC	CFAP44	FOXG1	CENPJ	AL049875.1	AL050341.2	AC109466.1	PWP2	CENPO	EFCAB10	PPP3CA	LINC02196	UBE2M	PHACTR2	SEC22A	ZBTB33	GPT	TMEM129	AL022328.4	DCTD	ATM	COL24A1	AL157871.4	TMEM63C	CDCA7L	CDKN1C	AC137630.2	AKNAD1	ABCF3	ACO2	NUDT16L1	PDE8B	AGAP6	ARID5A	CCNYL1	GTPBP10	RNF111	AARS	FANCE	NUP107	LENG1	AC009975.1	LARS2-AS1	UBR5-AS1	WDR76	AL137145.1	MICU2	AC006547.2	FSD1L	CFAP70	SRRM3	AC017083.3	OAS3	EHMT2-AS1	LMO2	ZNF112	NRL	HNF4G	WIPF2	ERMP1	WDR62	AC099850.2	COL16A1	COQ4	UNC13B	DOPEY2	AC007292.1	PELI3	PFKP	AC104806.2	AFAP1L2	AC140504.1	IGSF8	FAM110B	RFX4	JOSD1	SEC11A	ERMAP	GNA14	REELD1	CD14	AC026398.1	RRM1	CBWD2	HLA-DRB1	RBPMS2	TIRAP	KLHL25	NDN	HEATR5A	TMTC3	CRYBG3	GNPNAT1	ZC3H15	RBBP8	NCOA7	MRPS22	AC003002.2	PKN2	AC099673.1	RHOJ	CLP1	NAB2	AL121827.2	SMURF1	AC097534.1	PTPN20	COL8A1	SFTPD	TMEM8B	C6ORF48	CERCAM	RAPSN	AL365255.1	CENPA	MICAL2	AC004951.1	DCUN1D2	RHPN1	CDK12	DMC1	LINC01505	DHX34	RUBCN	TNFRSF10B	AC009053.3	FAM210A	TMEM202-AS1	PTK2B	SYCP2	SGTB	AC015849.1	CDH24	ANKRD37	PCNX2	ZNF776	ETV7	ELK3	NIPSNAP2	UPF2	SLC24A1	CCDC183	GOSR1	BHLHE40	OXR1	ENPP6	PSCA	SRC	SUPT5H	AC062004.1	PI16	HCG22	SPATA41	AC018797.2	GALM	ANXA7	VWA1	SYNCRIP	SLC15A3	AC073941.1	SLC52A2	KIAA1549L	DDX27	PWP1	LINC00601	AL357507.1	PSMB4	CSDC2	NFKBIA	PNRC1	DARS2	FAXDC2	AXIN1	PRLHR	AC027801.3	LMNTD1	ITGB3BP	TTC5	GABRB3	YPEL5	USP42	PRDX6	LNPK	MLH3	AC092920.1	SLCO4A1	NFYC-AS1	PCGF6	EPB41L3	PGK1	TMEM201	TFAP2E	CPNE2	TMEM100	AC007786.1	CCNJ	CERS5	DCLK2	S100A16	CDC37L1	AL589843.1	NUDT4	ZNF571	AC078883.1	CEP170B	CCDC148-AS1	TP53I3	AC005702.1	PHEX-AS1	ANKFN1	AP000766.1	RPRD1B	FAM161B	CATSPERD	TTC39A	GRPEL1	AL109811.4	AGTR1	LINC01677	AC016588.2	TMEM156	FAM133A	AC002310.2	CISD3	AMZ1	KLC1	AC087273.2	TEAD4	U62317.3	MAGOHB	MRPL9	TMED7-TICAM2	GABRB1	SSBP4	AC018697.1	AC007406.4	HERC6	TRMT11	SPPL2B	GALNT3	ZNF141	AZIN1-AS1	AC012313.6	SEMA6A-AS2	MMGT1	SRSF5	LINC02226	AC008758.1	ZNF138	PXDC1	ZNF596	SLC22A3	AC012306.2	ZNF525	AC092903.2	RALGAPA1	RTL5	AC009137.1	AC009502.1	CHMP2A	ALDH6A1	CTDSP2	AC008840.1	SLC7A5	AC010809.2	ATXN7L2	ANKRD44	AC093627.5	RIOX2	ZC3H18	AC010978.1	PLAGL2	PHKA1-AS1	CHST9	INPP5J	GEN1	SNX19	JADE2	MANSC1	WNT3	ERCC6	SCN3B	PIAS3	HSD17B10	WDHD1	LINC02551	PDE11A	LINC02115	ATP1B2	AL121985.1	NR2C1	LRFN3	TMEM104	C12ORF50	LINC01485	SPATA17	AC004053.1	FOXG1-AS1	TRAFD1	GRIA1	AC104986.2	HAUS1	VPS8	AL158212.2	FBXO22	AC073263.1	NOP56	RNF180	AL034417.3	PRCC	TMEM132E	ZDHHC22	FRK	NMI	ADPGK	FAM198B-AS1	CASTOR1	SPRED3	AP003716.1	GVQW3	CYLD	AC006487.1	AC106798.1	KLHL28	TAX1BP1	THEM6	TMEM18	DMAC2	AKAP6	DUSP28	MTERF2	DNAJC10	ZNF543	CEL	A1BG	DMD	EIF4ENIF1	CNOT8	HSPBAP1	TNFSF10	AC016405.3	AC010197.1	AC087241.3	AC008079.2	TIMELESS	CNPPD1	HADH	GTF2H2	ATAD2	NFE2L2	NOSIP	AL049869.2	LINC02198	GMPR	GTSE1	ESR2	MYPOP	AC112493.1	GABRR1	DIRAS1	AL356488.3	PLEKHM1	NR2E1	XPOT	RAB3GAP1	EIF3F	NASP	EIF5A	RGL2	SAR1B	PRKAR2A	PBRM1	LAT2	RAB37	ISOC1	CLU	PPARD	ZNF160	HERPUD1	ALG9	BCCIP	TXNRD1	MTMR6	TSNAX-DISC1	AQP11	PLB1	DHRS4L2	SLC25A39	SPON1	HIKESHI	HSPE1-MOB4	LINC01844	ARMCX4	HS6ST1	MBD3	AC010333.2	TRIM62	NDNF	UNC5CL	CNOT11	MAP7D2	MGAT2	PCMTD2	AGPAT2	AC110491.3	CLVS1	ZNF780A	PANX2	ZBTB7B	KLC2	NOVA1	SMIM10L2A	TSPAN8	PAF1	MERTK	ELAVL1	TPR	TOP3B	CRTC2	PTPN14	CBX8	NUP153	AC089983.1	HMCES	SEC23B	CTDSPL2	AC136475.1	SNCA	MPPE1	AC104653.1	EXOSC2	FAM214B	PEX5L	ZNF76	FMN2	OSBPL7	CCDC91	EIF4G3	PPP6R3	TAF5	FAM174A	HSPB9	ZNF28	TBC1D4	CSRP1	AC011444.2	METTL2A	AMZ2	AAAS	RXRA	TLN1	AC090625.2	TM6SF2	CC2D2B	B3GNT2	H2AFY2	AC112693.1	PITPNC1	TBC1D10B	MB21D2	AC108451.1	BTN3A3	TRIM46	PPP1R14B	CEBPZOS	PUM3	ZNF444	LUZP1	AL031985.4	FAM32A	AC009309.1	CMTM7	DGAT1	AC109322.1	GNPTG	LYPLA1	PSMB8	HNRNPAB	SDK2	AC008543.1	KIF21B	LOXL1-AS1	BLOC1S4	STK40	PRPF19	CLPTM1	MED16	CLNS1A	LETMD1	PAXBP1-AS1	SELENON	KIF1BP	LRP6	ZNF554	AC010883.1	PPP4R3B	AC124312.1	TRIM11	AC008946.1	PKD2	AL136298.1	AL391095.1	DNAH11	WRAP53	CFAP46	TTF2	SLC43A2	QARS	SLC38A7	TMOD3	ZNHIT3	ALKBH1	SCAMP4	CEPT1	HAT1	PMS1	TINF2	TNS1	RBM15	FAM3A	AC090204.1	ZNF77	AL356215.1	CLCF1	PPARG	PRIMA1	MED20	DYRK3	KCTD17	ZNF771	SAP30BP	MTRR	TMEM120B	POLR2D	PJA1	SMPDL3A	C11ORF96	ERP44	KCNJ14	LAMB2	LMAN2	BRICD5	SLC9A2	HIP1R	INCA1	MASP2	TENT2	GRIN1	ARHGEF1	TTTY15	DDX58	PCYT1B	THUMPD3-AS1	HM13	AC025576.2	HSPA9	TFCP2L1	ATP2C2-AS1	FUNDC2	PDCD6	IFT74	MAP9	SMO	SRPX	ALDH18A1	ACTR5	NCKAP1	Z84488.2	PARD6B	NAV1	AC103770.1	EEF1A2	MBD4	AC009061.2	ITFG2-AS1	BNIP1	COPB1	MFSD11	AC022098.1	HDDC3	AC134772.1	LHPP	APOL3	PCAT14	GSTO2	TCTE3	FAM120C	LTA4H	CFAP20	GPER1	CAPRIN1	ARAF	C19ORF48	PIM3	TEFM	KIAA1671	SAMD3	AL139220.2	GATD1	CPXM2	LINC01569	TARBP2	RCN1	SZRD1	AL138752.2	ABHD14A	PFKFB4	LANCL2	GCN1	COMMD4	PARD6G	DNMBP-AS1	UST	CIAO1	DDX46	LUZP2	FANCL	APEX2	EIF5A2	ABHD15	AP000253.1	GRIN2C	CLEC16A	KIAA1468	BTG3	FUS	DBH-AS1	MPHOSPH6	AL034549.1	CPNE4	CCDC163	AL133367.1	HPCA	PLCXD1	FGFRL1	GTF2F2	PUS1	ZFP69B	GMIP	TAS1R1	AC018680.1	ARF6	MLXIP	LINC02026	AP000704.1	ELOVL1	PLEKHH1	SLC12A9-AS1	WWC2	RREB1	CYP2J2	CNDP2	GPALPP1	RBPMS-AS1	C22ORF31	ZNF71	LAMA2	CASP4	AC099754.1	PARD3-AS1	MAFK	DENND3	SRGAP2C	PAK1	YPEL3	SRRT	VPS26B	NCBP3	AC087623.4	AC068599.1	ADGRG3	COA7	ZNF460	CDC25B	MCRIP2	LDHB	KIAA1147	CR769775.2	LINC02266	JMJD1C	DBT	ZNF397	TIGAR	ZNF609	CYB561A3	FO704657.1	CNBD1	H1FX-AS1	ENTPD7	LINC00843	NCBP2-AS2	AL359715.3	NAALADL2	AC008764.1	ANGEL2	GOLGA4	OTUD6B-AS1	RHOB	MMP11	EMG1-1	PSD	HDHD5	AL157395.1	P3H4	C9ORF40	AC073343.2	SDE2	CNTROB	AL117339.5	AFDN-DT	TMEM258	LRRC27	ADAMTS18	RECQL	MRVI1-AS1	ZNF774	PTP4A2	C18ORF25	PRKCI	ABCG1	IFITM2	AC027601.3	SAP30	URM1	AC026523.1	ERBB3	AC009283.1	AL160272.1	TMEM187	LINC00884	AC073896.1	AC008127.1	ZDHHC2	RASSF8-AS1	AC097532.2	PHF23	TMEM225B	AC078845.1	ZNF365	TBC1D23	AL162511.1	CIP2A	LTN1	MCCC2	PPP1R3B	MBOAT7	THRA	AC084855.1	PODN	AC068631.1	PDGFRL	RNF6	ERG28	WSB2	LINC01768	UEVLD	NEXN	NTAN1	TEK	ZNF487	ZNF124	GNG5	SNPH	C12ORF75	DAB2	ACSL5	AC012414.5	AL110118.2	ZSWIM3	BDH2	RNF112	ABTB1	TCTN2	CDYL2	SCO1	HMGXB3	FUK	PIK3R1	PPP1R3E	AC138696.1	CHURC1-FNTB	FUBP1	UBQLN2	CDCP1	CPED1	ALKBH4	ABCC10	Z82190.2	MIER2	ANAPC1	HMGA2	NLK	PCGF3	NOL6	PRIM1	USP16	MAOB	CEP250	USPL1	AL645568.1	XPNPEP3	AC005696.4	RYBP	ARHGEF17	ATP11A	UBE2F-SCLY	AC096577.1	RNF103-CHMP3	EYA1	C6ORF62	WIF1	SUDS3	TNFRSF12A	AL050403.2	LRRC43	RIPPLY2	OSBPL3	GTF2H2C	ZC3H8	KBTBD2	TTC31	ZNF514	SH3BP4	SYNE3	ADAMTSL3	HCN3	RNF43	DNTTIP1	EIF3C	N4BP2L2	SLC9A3	AC008608.2	NBPF14	SNRPC	PTP4A3	FANCG	AC069185.1	PAFAH1B3	UBAC2-AS1	ITGAV	GRAMD1A	NT5DC2	DSC2	ABCD1	BAG5	KCNQ4	COMMD6	NEU1	MTHFD1	NR1D2	CLOCK	HTATIP2	B3GAT2	POLR2A	RBM12B	AKR1C1	AC087239.1	AC092650.1	AC116552.1	HNRNPH2	AGPS	FAM174B	KANK1	AP000721.2	WNT9A	COIL	MRPL19	DENND6A	LINC00645	MT1G	TAF2	COL12A1	TFAP4	EPB41L4A-AS1	ZBTB47	AC139149.1	RFT1	AC015961.2	ZNF830	ACOX1	WDR91	A4GALT	ABL2	MRPS36	POC1B-AS1	AC016987.1	MT-ATP8	MAP4K1	DISP2	JUN	ADCY2	C1QL1	AC124798.1	ABCC11	ZNRF2	MYH14	ZNF862	MKNK1-AS1	USP12	ZDHHC11	AZIN1	TAF1B	KPNA2	EDC3	AC243571.2	ATP13A2	PLAU	XKR9	SERTAD2	AC020779.2	DHCR24	PLSCR2	TMEM45A	AC093827.5	AC083837.1	SNRPN	LINC01372	MT-ND2	CEP44	AC020718.1	YWHAZ	SH2B3	HMG20B	CMTM2	AC079193.2	HDAC7	HDLBP	STAT1	ABCA4	OGDH	LINC02141	MOV10	TMEM163	LINC00381	CAPN9	SEL1L3	USP46-AS1	MAP6	UBE4A	MARVELD1	SMIM17	WRB	GBA	FAM173A	C1ORF61	FBXO33	RGS14	AL662844.4	AC008758.5	C10ORF88	CEP68	AC025465.1	FAM104A	SNF8	SART3	SLC39A13	CYP21A2	DGLUCY	LZTFL1	PSMG3-AS1	SMARCD1	DNAJB13	TEAD2	ZNF157	PYGL	ESRRB	DNMT3B	RRAS2	PLCD4	FAM96A	CHPF2	CPSF2	PLA2G15	CDK17	ENPP1	ZNF485	GPAM	AL358335.2	LINC01515	GAP43	CENPI	AC106739.1	HDAC3	SERP1	ZNF532	CRTC3	CCDC160	FAM117A	HK2	CCDC71L	CDKN3	ENDOG	RRP15	ASB8	DELE1	SIRT1	CHRNA4	ZNF510	DCN	PARD6A	UBE2N	SLC7A1	ETNK2	CD274	AL137003.2	FAM50B	AC092422.1	INCENP	TMCC2	GRM8	POLG	TGFB3	ME3	TUBGCP5	ADAM11	TMPRSS11A	OCEL1	EIF1AX	FICD	AL117336.1	MPST	NCS1	CHD5	TEX26	UBE2Q2	AL355076.2	C17ORF80	ZKSCAN5	AC005064.1	AL022316.1	AP000753.2	IGFBP5	MTRNR2L12	CREG2	AL139393.1	AC124045.1	TDRD12	ST7-AS1	PRELP	AL162497.1	AC005410.2	SKIV2L	FANCC	NAGPA	DACT3	SPTAN1	FIG4	GNB1	TUT4	EIF2AK2	KIF23	ZNF57	CACNA2D3	TPST1	PER3	CDC42EP4	SUCO	TRA2A	MAP2	MAP10	KLF6	SMIM10L2B	GCDH	EPS15L1	PPP1R21	SMAP2	WDR11-AS1	PUSL1	AC138123.1	FYN	CDKL2	ENKD1	SNTB2	COQ8B	NDUFB6	KIF9-AS1	LINC01152	ELN	ETV6	BIRC3	HORMAD2-AS1	ROPN1L	TMEM106A	HSPA14-1	SNCAIP	OTUD3	INTS13	TRERF1	ZNF212	TEKT5	METRNL	ARHGEF3	PLCH2	AC004156.1	SIPA1L2	LAMA3	AC137579.1	TRIM68	PLA2G6	STRN	XG	C1ORF146	ZNF578	EGFLAM	ANKRD13C	ZNF324B	B3GALT5-AS1	TRAPPC9	CASP8	HACD4	KBTBD6	PKD1	LINC02568	AC092140.2	ACTN1	AP5Z1	MEX3D	GRTP1-AS1	CENPE	SLC39A8	ENKUR	ACOT1	HTR2A	ELOC	ATF4	SLC39A9	AC122710.1	HPD	PPP5D1	MIR99AHG	CBWD5	CUL9	CKS1B	SLC25A33	KHDC4	RORB-AS1	AC053503.2	LINC02112	C1RL-AS1	HMSD	LINC02324	AC005697.1	TRMT44	VPS9D1	SLC30A5	DNAJC11	AC037459.2	PSTPIP2	GDF9	NUPL2	FABP1	ZFYVE21	KIAA1841	SMIM10	FSTL4	LITAF	ZNF345	RAB18	RAD54B	UTP3	ZNF254	TRNT1	POP5	CCNB3	AXDND1	ZNHIT1	DPH6	SCN2B	MMACHC	ARHGEF6	NSA2	CXCL14	WDR43	ADCK1	AC046136.1	GAB2	AC008537.4	XPA	TOP3A	SLC25A43	EFR3B	LINC02453	AC084859.1	OTX1	STIP1	NID2	GRAMD2B	CNNM1	PDGFRB	ADCY7	WDR45	TTN	LINC01303	AC127164.1	AC008761.1	AC018832.1	ACTA2	NPRL2	PHF13	DONSON	PHF5A	RNPEP	PCDHGA1	CECR3	AL033504.1	IL18	LINC01909	IL18BP	AC018618.1	POU3F4	COX11	MFSD8	FANCD2	AL023284.4	ZNF808	PDE1C	AC021504.1	LINGO1	GABRB2	LGALS3BP	SIGMAR1	PTDSS2	SYNRG	ENPP2	NUP210	GNL3L	AC010522.1	ZNF154	RET	TNFAIP8L3	ANKS3	A2M-AS1	GMPPB	MZT1	LINC01600	EIF4E3	TUSC2	TTYH2	ATP2C2	HNRNPL	TRANK1	TC2N	AL035587.1	RANGRF	NECAB2	LOH12CR2	C1GALT1	NNT	NOTCH3	FNDC3A	THUMPD3	RABIF	LINC02327	GON7	TMEM198	SMARCAL1	GFRA2	PRR5-ARHGAP8	CCDC9	TSEN54	ARGLU1	SMAP1	FLVCR2	VAX2	SYT1	LINC01270	ETS1	MAML3	VASH1-AS1	TXLNG	COL25A1	AC124242.1	BCOR	AC055855.2	AC087379.2	C5ORF51	AQP4-AS1	TMEM220-AS1	DVL2	AC012557.2	ACO1	DNAJB14	AC008581.2	C19ORF38	CCNQ	DOLK	KPNA1	AC025809.1	ZSCAN9	C9ORF24	MPHOSPH9	SPESP1	HJV	PCK2	DPH3	IMPDH2	AC245033.2	SNX31	GPR146	AC136489.1	TRPC3	FGF7	AC012435.2	KLHL32	TSPAN31	STX17	SOD2	CMTR1	AC018512.1	ETHE1	TSPAN9	ING4	CDKL5	INTS6	LARS2	CFAP36	LINC01446	SCHLAP1	AMFR	AC073878.1	ASAP2	HNMT	AL512380.2	HNRNPDL	AC008467.1	LOXL2	CFAP53	FAM210B	RABGGTA	AC006581.2	TMEM223	RTN4	YARS2	ABCA9	HEG1	POLR1E	NTSR2	MORC2	PDIA3	SF3A2	C9ORF85	MAGED1	U2AF1L5	AC005154.5	MBTPS2	OSGIN1	SPATA4	CAND2	AL354696.2	FXYD1	IPPK	TMEM67	ZFHX2	ORC2	VMP1	NEK7	CLIP4	TRPC6	PUDP	AC099792.1	ZXDB	LINC01750	GFAP	TECTA	AC017083.1	ZNF273	AC020915.3	GABPB1	AC104695.2	ANKDD1B	NIPA2	CLK1	NSD1	CHKB	GBP2	MRC2	AC087280.2	DNAJC28	AP001628.1	KCNIP1	NIPSNAP1	FAAP20	DEF8	WDR49	CMTR2	FLOT2	PFKFB3	COL10A1	IL13RA1	KLKB1	MGAT3	NBPF26	C3ORF58	MLLT1	ADRA2C	COA6	SARM1	WHAMM	ZNF778	CYB5D1	MYRIP	SYNE2	RFXAP	LINC00870	PLCD3	SACM1L	TRUB1	AC083864.2	IFI44	PLXNA3	AMER1	AC007114.1	B3GAT3	WASHC5	LINC01982	ALPK3	CNTNAP3	SLCO3A1	AC098650.1	ST6GAL2	PHYHIPL	PGBD2	TMEM11	NDUFV2	PSME4	SGCZ	NRAP	AC027682.6	FAM8A1	CBFB	NR6A1	AC100793.3	AC005091.1	TBC1D20	EIF1AY	MT-ND1	SERAC1	TRMT1	UBXN2A	PARPBP	SH3BGRL	CXORF36	PLBD1-AS1	AC013652.1	TIPRL	TXN2	TMEM192	SGSM2	PIP4K2A	ELF2	AL603839.3	MTA2	AC007610.1	AC092117.1	AC090559.1	C4ORF36	C11ORF71	SLC7A6	SNX25	ZNF785	AMY2B	PEX1	TSPAN3	CCDC66	AC005670.2	GRIK2	AC008392.1	TMED4	HELB	SFXN4	AC090061.1	EPAS1	SULF1	IQCK	AL354892.1	ARL5B	AFAP1L1	MSTO1	ARHGAP19-SLIT1	QSOX2	RUFY1	TRNAU1AP	CALM1	SIK2	LINC00578	SNX27	TNNC2	NAAA	SPOCK3	BFAR	TSPAN11	BCL2L12	ZNF236-DT	HDDC2	RNF175	AL133216.1	NT5DC3	C2CD3	GLS	LEMD1	SNRPB	TMEM184C	PDZD2	CORIN	AC005726.1	AC007216.4	ELMOD1	HPS4	LINC02259	AGAP3	RMND5B	RHEX	AC004870.4	QTRT2	TUBB8	YTHDC2	RASA3	ACAD9	LINC00886	TTC30B	SLC28A1	PARP11	PDLIM4	ABTB2	VDAC2	AC128707.1	NOX5	TMEM39B	GSR	GFM2	ELL2	ZNF583	XKR8	RSAD2	TMEM87A	LINC01580	VIPR2	WDR5B	SPATC1L	ZPR1	HSD3B7	MFSD13A	AC090579.1	MALAT1	CEP295	WDR20	CTU1	GAL3ST3	CRLS1	CRYL1	AC124283.1	HS3ST3A1	FEM1A	LRRC7	PNMA8C	PLEKHB2	HNRNPR	BCAP29	NDUFV1	AC084361.1	LINC01336	FAM131C	RHEB	MTURN	IQCC	ATP6V1B2	NHSL2	PLEKHA4	HEATR6	ALKBH5	NUTM2B-AS1	PPP2R2A	TUBA8	CCNDBP1	ITGA7	TLL2	PCDHB2	AC036214.1	HYOU1	NR1H3	FAM160B2	NOMO3	VPS25	AC093297.2	NDUFB3	TOX4	AC012645.1	MIEF1	PAFAH2	TRMT10A	MEIS1-AS3	SMIM8	PRPSAP2	BCDIN3D	ZKSCAN1	ZSCAN16-AS1	DPY19L4	SEPT4-AS1	PHF20	AC068658.1	LTBP2	TBRG1	BICRAL	NEK3	TTC7B	SYTL3	PRTG	AC009226.1	AC021594.2	C1QL2	ZDHHC9	TNK2	LINC02275	CSKMT	DGCR2	MYO9A	RPA2	AC051619.5	OXCT1	UQCRHL	FES	COPA	PLEKHM2	BX284668.5	AC244517.2	NOC4L	CEP19	AC004830.1	LINC01780	PPP1R1C	TMEM177	CRYGS	DOC2A	USP31	PURA	VARS	NEXMIF	CA13	AC239868.3	AGAP9	SEMA7A	ZNF562	NSD2	ZBTB45	NLN	SDSL	CIITA	RAP2A	ZIC3	RUSC2	FARP2	CCDC129	ZNF526	GRIA4	KREMEN1	AL022341.2	UBOX5	CAPG	HAPLN3	SATL1	NME7	KLF2	OSTN-AS1	ATF3	PCDHB9	RPIA	IRX1	AP000446.1	CTTNBP2	PLXDC1	FAM219B	SAFB	AC073571.1	NSMCE1	ABCC1	ZIM2-AS1	AC096746.1	M6PR	PTRH2	C1ORF159	SH2D3C	HIST1H4H	AL451074.2	LINC01185	KPNA3	LARP6	SNRNP48	MPP6	SH3GL2	DRD3	PXMP4	DDX25	ADGRB1	FBN1	BEST3	CS	CPPED1	RPS6KB1	CNIH2	AC011921.1	CRACR2B	TMED1	AL136317.2	PIFO	LRRC37A2	RASGEF1A	KDM3A	BRAP	TBC1D8	NAA11	CISH	SCYL2	AC016705.2	PLTP	DMPK	SLC25A21-AS1	LINC01598	HUS1	GOLGA1	CYP1B1-AS1	DBN1	ACAP2	IFIT2	RTN1	GIN1	ADAM22	KIF3C	DAB1	PXYLP1	UBTF	AIM2	ABCB10	ZNF121	GAS6	AC073957.1	LIN9	MYADM	SGMS1-AS1	AL589669.1	AC092171.4	MYL12B	SEC61A1	AC003682.1	KIF11	FKBP7	AC008667.1	BHLHE40-AS1	MRPL18	CKAP5	MZF1	ASPDH	MYO16	SCNN1D	TCEAL3	AC239803.1	PLCG1	UVRAG	FAM149B1	AGA	AC063979.2	MTMR3	FAT3	EVA1C	CPLANE1	MTHFS	ACTR3B	AC008991.1	EXOSC5	GRIK5	NAA25	FURIN	RCC1	CBR1	VPS13C	AP005433.1	GABRE	AP002884.1	RYR1	DDA1	HHLA3	AL117335.1	NEMF	Z68871.1	DAPK2	CUL4A	LINC01715	NHS	ESRRA	NUP58	TUBG2	KAZN	AC092673.1	ZNF883	TM9SF4	OPN3	TMEM69	URGCP	AURKC	CSNK1G1	SLC25A25-AS1	QRICH2	ATP2A2	LINC01358	GPR137B	PPME1	ZSCAN30	TUBGCP6	PSMF1	GALNT12	CCT6B	SUN2	AC063944.1	CLSTN1	RCHY1	CLHC1	PRELID3A	TM7SF3	UGCG	AL358075.2	ZNF569	RRS1-AS1	NPFFR1	AC020765.2	CHMP7	PABPC3	F8A1	MTFMT	TRAP1	AL451070.1	SLC6A16	AC010735.2	AL135925.1	AC005515.2	CASP10	ARRDC4	SF3A1	EFHC1	RND2	ISCA2	GABPB1-AS1	GTF2E2	SREK1IP1	TRMO	SH2D6	AC137767.1	HSP90AA1	BCAS2	RENBP	CACHD1	AC079807.1	AC004522.2	HLA-DRA	SLC6A8	HIST2H2BE	VAT1	SS18L1	BPGM	ATP6V0E2-AS1	PHF10	PSMB2	TOR1AIP1	CHCHD3	AC009652.2	AC133550.2	TMEM62	AC087430.1	AC074351.1	PLIN2	GRIK3	PLPBP	POLR3D	MFSD9	P2RY11	SLIT1	SLC29A4	NSUN3	MAP1B	ABCE1	MPLKIP	ZNF266	ORC3	AC093772.1	HACD1	FGF13	ASTE1	AC025682.1	MEGF6	FCGRT	TRIM25	KSR2	AK7	ELK4	PPIP5K2	GRAMD4	CALCOCO2	ANKRD52	SNRNP40	ARHGAP36	NXT1	NOSTRIN	STAMBPL1	PLEKHF2	AC140912.1	AP000866.1	ZSCAN32	PRKCG	AL672142.1	APOL4	FER1L5	PDZD11	ZNF3	AL512288.1	JAG1	NKAPD1	AC008764.8	TUBE1	PDE12	HCG25	LMNB1-DT	SLC20A1	SLC46A3	MAN1C1	AL357079.1	CCDC30	ARHGAP21	B3GLCT	FBXO25	SBSPON	SLC2A1	CYP27A1	RAB2A	ZNF490	IFRD1	WNT7B	EEF2K	LGALS3	RAB11B-AS1	POLR3G	RAB11FIP4	KCTD11	ICMT	FZD2	RASSF10	SERPINE1	PPM1K	MEIOC	CRY1	NADSYN1	AIFM3	TMEM74	RAB8A	TESMIN	AL356108.1	AC015802.4	AC092745.1	VMA21	LRIF1	SEC14L1	PCSK4	UGDH	PITPNA	ZFP82	ZNF2	QKI	ANKRD20A4	AP002495.2	LINC02478	ABCC8	MEX3C	FBXL6	HSF1	ADAM19	TMEM216	PLEKHO1	ZNF692	GALNS	ABRAXAS1	GSTCD	ZBTB48	CD44	ZNF684	PCGF1	VAPB	AC100849.1	ARMC2	LRCH4	MUTYH	LINC01119	HRASLS5	SPATA2	NUDCD1	AC004949.1	DCLRE1A	TNRC18	NUP37	MROH8	AL162586.1	CAMK4	KCP	AL353622.1	NDST1-AS1	TDRKH	TRMT61B	DEAF1	POGLUT1	POLR3C	KLC4	ZBBX	UHRF1	SETD2	MAN1B1-DT	NEBL-AS1	TMEM30A	ZSCAN31	ZNF32	DHRS4-AS1	RBM5	CD86	AC110491.1	SSRP1	ASPSCR1	HAAO	AHCTF1	COX15	NUS1	VEGFB	IL1RL2	DDX4	RAB33B	UPP1	GREB1	SLC38A10	APPBP2	AL078639.1	AC104794.2	PDRG1	DIAPH2	NAXD	UBE2B	PRSS35	ABI3BP	HS3ST2	VCPKMT	NUP43	SRSF4	NSUN4	TMEM185A	LINC00266-1	ATXN7	TYW3	TPK1	CNKSR1	GRM1	UQCC2	EFHB	UBA3	LEO1	TMPO-AS1	SLC7A2	FNBP4	CARD9	AP002759.1	DDX3X	AL139424.3	GMFG	DUSP3	ZNF134	CNIH1	SLC25A25	MTA1	HNRNPK	PRPF8	TAF1	AC022816.1	AES	CNTD2	CCDC78	ACOT11	IPO4	FAM13C	UBE2H	DZIP3	LINC00658	MYH7B	ELMOD2	RNF26	CENPN	AL021453.1	AKR1C3	AL136531.2	ELP5	SFT2D2	LMNA	MEIS1-AS2	AC046130.2	IMPAD1	AC112719.2	LINC01731	CSPP1	AC103736.1	ENGASE	ZNF317	TOP1MT	SBNO1	ZC3H12D	ZMIZ2	GPC2	AC108673.3	MIR4422HG	SIAH1	ORC6	C12ORF40	AP001347.1	LINC01355	FAM69B	LINC01725	PPIH	ARHGAP29	CDON	GRK6	POU6F1	B4GALT7	AC090709.1	BHMT	GAL3ST4	PLEKHF1	KBTBD4	ZYX	MOCS1	CFAP97	EML3	SON	ATXN1	PUM1	SLC30A7	PINK1-AS	FLG-AS1	CGN	ZNF671	LRAT	ZNF79	TCF3	C1ORF56	STXBP6	ASGR1	CRTC3-AS1	ZNF726	AC023794.1	ADAMTSL1	ZNF48	PNCK	DPY19L1	AL449266.1	TBC1D7	AC005609.5	COLCA2	TAF6L	MPZL1	PRRX2	HLX-AS1	DHX33	ADAMTSL5	EEF1AKMT1	SEC63	PSMD6	LINC02004	POLR2M	AL139317.1	CBR4	C6ORF58	AC006030.1	NSFL1C	PAM	ITGA10	AMDHD2	SPTSSB	CPT2	AC007686.3	LRRD1	ASAP3	ISG15	PRKCQ	SLC27A6	FAM120AOS	STARD6	AC096887.1	ERAS	TRUB2	ZSCAN29	PHKG1	AL035530.2	TRMT13	INSR	AL590822.1	AP005230.1	AC108058.1	OSTM1	WDTC1	PSG8-AS1	AL031186.1	GUCA1B	GPR63	BARX2	RFX1	GPR107	AC110995.1	ADAMTS7	SEC24A	AC084880.2	SEMA6B	TSPEAR	ZNF257	SRP9	NLRP14	ZNF214	BBX	HMGN4	RGN	TRAF3IP1	HLA-DOB	PDE4D	ICAM1	PPP1R18	PUS3	AC068643.1	G0S2	MALT1	TNNT1	TONSL	RND1	ERN1	SIDT1	MMP25	AC002428.2	DHX35	CDC6	AC006449.6	COX20	EIF2B2	AC009113.1	AC003666.1	MAP1LC3B2	TRIM47	GLT8D1	COX7B2	TEX46	C20ORF27	ZNF18	TSPOAP1	MRC1	COPS2	BOLA3-AS1	Z96074.1	CAAP1	NRAV	MAP2K6	PXK	NCK1-DT	ARF5	PRRC1	PPP1R8	DHX37	ZNF529	LINC02345	NELFB	PGS1	TUBG1	AARS2	CHPF	VIM	CGRRF1	USP48	CHRDL2	AL358332.1	NQO1	DNAH1	MSH4	UBE2QL1	HDAC2-AS2	GJA1	STAT2	SMARCC1	COL13A1	CD101	AZGP1	LINC01317	EVL	VGLL4	FOXK1	PDZD7	AC009242.1	OSTN	ABHD14A-ACY1	TUBB6	CCNA2	PXN	AC093227.1	SRGAP2B	RGMB	CCDC124	LRP3	ACBD3	DHTKD1	ARMC4	IQGAP1	TDRD7	ZFP69	AC007221.1	AP001341.1	TRMT6	OGFOD1	AL035420.1	CNTNAP1	C1ORF123	ALG10B	RP9	TMEM185B	UQCRC1	AKAP17A	ANKRD55	ACTR3	DAO	C5ORF47	RARG	AC074032.1	MORN1	CSTF3-DT	C19ORF44	C3	CMTM5	LINC01285	CDK14	AC068620.2	LINC00443	FAM98A	LINC01965	BTG4	PGAM5	AC005943.1	AC005261.3	POMT2	SRP14-AS1	CACNA1A	ODC1	DEDD2	MOV10L1	AC005258.1	GOLGA8A	LINC02019	PRLR	AC087762.1	LRFN4	SPIN3	SHLD2	ZIC1	PPP2R5C	SLC2A4RG	SPSB2	GIPC2	RSRC2	NSUN7	AC136777.1	CREB3L4	CEP63	C5ORF38	SAMD10	CR1L	DENND2D	STEAP2	LINC00992	WNT2B	PSMD13	TMEM120A	AC118549.1	SCOC	C11ORF95	RBM4B	AC006042.2	LINC00970	SLC25A19	GALNT11	CARMIL3	GALNT8	AC073610.3	ZCCHC24	PPP1R3G	BSN-DT	RSPH4A	CFAP99	BST2	LINC00499	WDR63	AL590999.1	AC112206.2	ADAMTS9-AS2	NRBF2	RBBP5	GPATCH2	MAVS	DENND5A	LINC02203	RIBC1	SOX4	HMOX1	AL139089.1	ANKRD35	PTPDC1	SPP1	PRIM2	AL139352.1	SLC38A2	PRKD3	WNK3	PEMT	ATP6V1C1	STON1-GTF2A1L	LYPD5	PDE6D	MED29	PDCL3	MAMDC4	AC092802.1	BCR	DAG1	RNF32	ESR1	YOD1	AP003049.2	STRIP2	ARMCX2	ZNF517	CPSF3	FLAD1	KIF5C	NOTCH1	TALDO1	AL136418.1	AC112484.1	NOX4	AC069503.1	C9ORF116	TIGD5	ZIC4	AC007325.2	LBR	SLC35D2	AIFM1	STX7	PLAA	RAB29	MANF	AC093117.1	P2RY2	SCUBE2	FP236315.1	PHIP	SPON2	SLC38A6	XAF1	RASA1	PCTP	ENO3	AC025181.2	CCDC175	AC019118.2	YY1AP1	LINC02360	LINC00536	ITFG2	PPP1R1A	C5ORF66	FNDC5	NUDT8	IVD	PTER	XKRX	COQ6	NFKBID	JPT1	ZNF140	ADAMTS9-AS1	AC025580.3	AC027237.2	NEK4	DNAJC27-AS1	GID4	AC087269.1	POC5	AC008050.1	PXDNL	HSBP1L1	TPM4	ZNF418	ZNF85	LZTS2	GALK2	CDH22	AP3S2	ACOXL	AL137145.2	ZPBP	DENR	LINC01609	AL160313.1	PPP1R26	CFP	AC124016.2	RBL2	MYO1E	RFC2	ZNF620	GBP7	AC069224.1	AGAP4	C8ORF89	AC107959.1	ZNF287	AL049650.1	ABRAXAS2	THAP12	EIF2D	AL121983.2	KCNE2	NFASC	DNAH7	GMPS	TRIP12	LINC00842	CREB3L2	TMPRSS11D	AC087276.2	PALD1	UBTD2	TUBB4A	AC147651.1	ZFR2	MCUB	HSPB1	HSPA2	APOL2	BLMH	SLC25A34	SLC30A4	AC090825.1	KDM6B	PLA2G5	PDCD5	LINC02204	CNNM3	JMJD8	ZNF765	WDR6	LRRIQ1	SRSF6	PINX1	TMPRSS9	CCDC7	OLMALINC	SLC6A7	HSPH1	AL356056.2	PGD	FBXO17	ZNF445	INTS3	FAM234A	MT-CO1	ADAL	AC106869.1	SLC47A2	FP236383.1	CD38	AC132192.2	JOSD2	TRIM3	ST6GALNAC3	LINC02113	LINC01786	C8ORF33	TNKS2-AS1	FAM126B	LYVE1	OSBPL9	C17ORF99	CC2D1A	AL162414.1	MND1	TSSK3	C1GALT1C1	KCNN1	AL158055.1	KCNMB3	ENOX1	NUP88	BX088645.1	HFM1	AC240274.1	CYP11A1	AKR7A2	OXNAD1	P2RX1	AC114956.1	FBXO8	USP37	CTSC	WDR11	CCDC191	WNT4	MSL3	MRPL32	PRKAA1	ATP6V1H	LYPD6B	LINC01170	PIGB	AC119674.1	AC002310.1	ARFIP2	THEM4	KCTD10	PDE8A	SMAD9	AC008074.1	SLC35E4	BEGAIN	BSDC1	MYH10	RICTOR	LRRC37A3	CDK9	AC005856.1	HAP1	SVIP	ZNF426	WDPCP	AC244021.1	BAHD1	GPC6	CCDC47	MROH7-TTC4	AL135791.1	AC020594.1	COL9A2	PTK7	XRCC2	AC018557.1	ZNF720	FEZF2	PAPSS2	GYPC	AL645608.7	SLC26A10	TFCP2	NABP1	DCDC1	GABRA4	MAPK13	WDR97	C12ORF54	ECE1	CWF19L2	LMLN	AC009271.1	SYT3	NUDT3	OSCP1	AF131216.1	SOWAHA	MADCAM1	IL20RB	UBR1	AL583839.1	MRPL11	SNX30	GGACT	ODF2	LINC00957	LSM6	NMT1	TMEM33	VSIG10	ASCC2	FJX1	KIAA0319L	IFI27L1	BBC3	PFAS	SRD5A2	IFI44L	AP002986.1	PPM1G	COPG2	MRPL42	AC010967.1	GYS1	POM121C	AC131097.2	NFATC4	BNIP2	SP140L	MTTP	LINC00472	CFAP73	NDEL1	HCFC2	LRR1	LINC00907	CRAT	AL354822.1	PASK	CAPN5	P3H3	NPDC1	HSP90AB1	EBLN3P	LEPROTL1	MAP3K12	AC098818.2	CFAP43	AL359232.1	GSS	C2ORF88	SDHA	NET1	DNAH6	AC016597.1	NUMB	PIDD1	LINC01625	UBE2S	AL512353.1	SRPRA	RAB7A	ITGA1	AC013643.2	ZNF182	LINC01931	TRIM41	EMC1	DDX50	LINS1	LSR	DOK7	NDUFA4L2	ID4	MARK4	YWHAQ	AP000350.4	RABGEF1	LRRTM1	PTPN21	SLC37A4	TMEM86B	CCDC61	AC083843.1	FAM89A	C2	ZFPM1	IL17RC	FNBP1L	RHOA	SLF2	AC097103.2	IGLON5	CD81-AS1	UBE2D2	FOXM1	DAGLB	ZNF573	MRPL10	ZDHHC3	NBPF11	MOB3A	AL031777.3	TTTY10	AFF3	ZNF528	AC109492.1	LRRC17	SLC25A44	GUSB	WRN	SUCLG2	AC092832.2	IRX3	MISP3	TCEANC2	CHST10	RAD52	SERPING1	PARP4	MYO6	SPAG17	GALT	FBXL13	CPNE3	IL34	AC099508.1	LINC01521	NKIRAS2	AC110023.1	NEIL1	FAM122B	SH3BP2	PSMA5	TMEM154	FAM71F1	DIRC3	C2CD2L	ZNF441	STEAP1	TRIM29	PABPN1	GPRIN3	SCART1	ZNF852	AC009654.1	C11ORF1	FAM66B	AL513283.1	SGTA	RHOF	MRPS2	ANAPC7	C1QTNF1	IFI6	AC005304.3	AC135586.2	MPC1	TTC37	POLE3	TCN2	GABRA3	GPR19	RAB2B	MN1	FTSJ3	PUS7L	AC010096.1	DHDH	AL355922.5	PGP	EFCAB7	ENY2	MCM9	C4ORF50	KIAA2012	SBDS	SENP2	POLRMT	THSD8	COL18A1	ACKR2	AC007785.1	PAK2	HSDL1	RTN4IP1	AL121956.4	VSIR	SIK3	STAG1	LINC01094	CCDC22	AL080250.1	CRISPLD2	MESD	SYT17	SEPT6	MRI1	MAPT	RPAP2	AC010173.1	TMEM150C	POFUT2	MGAT4C	HSP90B1	AC009133.1	MARK3	PGM1	CGAS	VSX1	ZNF556	AC022031.2	SLC35B2	LYAR	CNOT3	RFXANK	AL158063.1	CAT	AC024257.3	C1ORF195	AC009313.1	HS3ST3B1	ATOH8	MRPL14	MRPS10	SCMH1	SPAG16	CENPB	ZNF793-AS1	SLX4	MEIS1	CFH	TNFAIP8L1	AC090152.1	SRD5A1	SEMA4C	BCL2L2	BNIPL	AC009107.2	MEF2C-AS2	AC105345.1	AP001029.1	AC012560.1	CCDC121	SEC23IP	ANGPT2	PRPF4	DCTN6	MRPL39	HDAC5	ZNF518A	MOXD1	SCGB1B2P	BBS12	AL590560.2	RPF1	ATF7IP2	RRH	YIPF3	AC011306.1	AL807752.7	STIL	CSNK1G2	SLC38A3	AC078929.1	GPR3	TSACC	PATL1	STK10	PHC3	GDI2	TEX10	KCNQ1	NRK	CHST15	AC010754.1	OTOA	SPTY2D1	FZD8	ARHGEF2	REST	KIAA2013	MRS2	PPHLN1	PWAR6	BRF1	RAB11B	PDSS1	AGPAT3	THUMPD2	CTH	SRSF9	DUSP10	NKTR	ZP3	PIGW	GLT8D2	AC231533.1	ANKRD6	NIPSNAP3B	PPP1R15B	MAPRE2	PCDHB11	NELFA	ECHDC2	CEP290	TXNDC12	TADA3	HLA-C	AC073111.5	CSRP2	SCOC-AS1	ZNF30	CCDC9B	BX255925.3	BRD3	AC011369.1	AIFM2	NFRKB	KLHL36	INF2	RNF212	FAM129C	AC027031.2	MCM8	WDR55	USP34	HIBADH	ITPK1-AS1	C11ORF49	AP003498.1	PANX1	ZNF707	GNA11	FAHD2A	KPNA4	VPS4B	AC121342.1	AC092809.4	TMEM147-AS1	LIN7A	THAP3	FBXO10	LRRC75A	ZNF791	PTPN22	CERS3	USP6	AP003068.2	C8ORF37-AS1	AC019209.3	OR6J1	AC245140.3	CATIP	AP000943.3	POLR3GL	LINC02193	IDH1	CCT4	SH3GLB2	CABIN1	KCTD21	DUSP26	AC174065.1	TMC1	LAPTM4B	AC007402.1	RSL24D1	AC005618.1	GLUD2	LMOD1	SMC2	LINC00407	TRIM16L	DSCC1	AP000688.2	AC009961.1	SLC39A12	INAFM1	ZCCHC18	KLF11	PDGFD	SAV1	SEL1L2	VANGL1	SEPT9	MIR548A1HG	AL034405.1	ABCC4	RGS20	CNTN3	CTF1	RERE	AC103974.1	FAM136A	KLF9	RLF	TERF1	RHOG	ZNF788P	NOD1	AL096711.2	ZDHHC20	SPINK8	MAFG-DT	TDRD10	TMED2	RTN3	MATN2	LINC00964	CYB5A	DBR1	RDH11	TAOK2	OPHN1	CATSPERE	ZYG11B	AC008438.1	FOXP2	HIST2H2BF	AC100771.2	SHANK1	CLTCL1	FGFR1	TTLL5	PDPR	AL390728.5	RASGRP3	LINC00535	RPP38	AC007879.1	RAMP3	TMED10	DSN1	MPDU1	TYW1	ASMTL-AS1	C8ORF37	VTA1	LSM5	ARPP21	SMIM4	ZNF408	CNMD	SLIRP	SLC25A31	KIF5B	ZNF738	MDFIC	DERA	KLHL42	CDC42	SLA2	SLC31A2	FRYL	AL355916.2	INO80D	BSN	C3ORF67-AS1	KCNAB3	EMILIN3	PBDC1	WBP4	MTA3	DDX31	RGS22	AC003035.1	SNHG27	AC107464.1	NINJ1	SLC35C2	C5ORF17	PTAFR	TMSB15B-1	CALCRL	ZNF784	C10ORF143	PLS3	DIAPH2-AS1	ELFN1	ERMN	AGBL3	RECQL5	LINC00880	STX3	AP3S1	CD99L2	AC243829.1	AL121790.1	LINC02282	STK31	PFN4	RHOU	BTF3L4	CDKN2B-AS1	C2CD4C	FAM102A	SLTM	ADGB	GUCY2C	CCDC136	NOCT	RANBP6	AC020910.4	TMEM97	PLPPR2	CCDC82	GLTP	ZNF530	OSER1	NAA15	KNOP1	ZNF32-AS3	CHTF8	STARD3	RNF13	SNORC	MTMR11	TMEM134	FAM117B	AC026786.1	ETNK1	ITIH5	TTC4	AC245100.7	TIMP3	YPEL1	WASF1	OTUD4	ZNF837	AK4	ZMYM5	ZMYM2	TARBP1	AL356479.1	SATB2-AS1	RNF2	UBE2G1	CSF1R	LINC01785	ZNF473	DNAJB11	C9ORF147	SMS	OPTN	Z93930.2	AC090572.3	E2F7	ZBTB49	RGS19	GPRC5B	PDCD2	LINC02067	DHRS1	SOX1	CXCL13	TRIM4	TAX1BP3	CAPRIN2	NLGN4Y	ZFAND5	JMJD4	AC138474.1	AC004551.1	AP001160.2	SFTPD-AS1	MRPL22	LRRC57	PECR	LRCH3	CCZ1B	AC026471.1	RMDN2	PRDX4	AL161457.2	CDC123	GLRX3	BRCC3	ZNF611	FAH	UBE3D	RNF149	CEP164	TMEM231	LINC00906	FSCN1	LPCAT4	ZNF766	AIMP1	NEU4	LINC01001	GPR143	SRRM2-AS1	CYR61	EFCAB13	SPATA45	PGGHG	LINC01239	LVRN	SLC4A7	WDR60	SYNJ2	DPM2	KYAT3	AC024560.1	LINC02341	FAAH2	AC068305.2	ZNF641	AC022387.1	SLC35E3	SLC2A14	GPKOW	FH	AAR2	AC139795.3	ARHGAP31-AS1	AC016590.1	TMF1	DUSP11	NEDD1	ULK3	KDM1B	PRCP	TSC1	ABCC3	AKT1	CIZ1	ZFY	MCRS1	LRPPRC	BRD2	RNPC3	SLC9A6	TMBIM6	MAN1A1	CGNL1	SMG7	GABRR2	FRMD6-AS2	SEMA4G	NABP2	DIMT1	PDAP1	LINC02015	GDPD2	TBC1D19	SEC16A	DDB1	NFATC2IP	PKIB	SYT14	AC139099.3	AC007220.1	AL928654.1	C9ORF41-AS1	INO80E	C1S	SMC3	AC009716.1	AL158068.2	DACH1	LFNG	AC009065.1	AC007950.2	AC008056.1	NOMO1	LDB1	C17ORF75	SH3D19	LIX1L	RBM48	KLHL21	PSEN1	AC008443.6	LINC02056	CNTN6	ABCA7	TBC1D31	VSTM2L	AC009955.4	AL162311.3	VWC2L	RGPD8	SEC61A2	ZNF737	MRAP2	MYLPF	STK36	UBTD1	CAPZA2	AC100814.1	TMEM151A	AC092295.1	AC073335.2	CYTH2	AP000350.5	SIRT2	LARP4B	MIR4300HG	LRRC14	AKR1E2	FMNL1	SNHG12	LINC00665	MPV17	SNHG18	AP003059.1	TAF1C	ATP13A3	CLN6	LIPG	EPDR1	OPA3	SFXN1	SEMA5A	SGPP1	YKT6	SCARF2	ARHGAP28	AP4S1	AC093766.1	CRLF1	ZMAT2	CIAPIN1	AL133410.1	SBF1	SASH1	ING2	AL157400.3	GGT1	OBSL1	MTMR9	ZNF512B	TLE4	MTERF3	INTU	RNF152	XPO5	ZDBF2	C3ORF70	GRPR	AC090282.1	BORA	NBPF20	LETM1	MYL9	WFDC1	MIB2	EIF3M	SNRPD3	LINC02576	NUCB2	OTUD1	AC124657.1	PLPP7	AC124947.1	HIPK3	ZNF484	PROS1	IL10RB	CCDC150	RHOBTB2	AL031727.2	CKS2	MAGEC3	SGSM3	TMEM150A	AC124016.1	PCDHB14	NEDD9	CHAF1B	LACTB	SNRPA	SMU1	UBE2L6	ANKRD13A	FOPNL	NAALAD2	AL359317.1	MMAB	AP001107.9	ITGBL1	SNX29	KIF2C	SBF2	GLIS1	RTCB	ERICH3	DNAAF3	ZNF675	ACACB	SDHAF4	BRSK2	MAP3K11	VPS51	ABHD5	TEKT3	PSMB3	FBXL19	PLXNB2	LINC02008	GINS2	PABPC4	ZNF70	SEC13	TRIM14	PSPH	ABCA13	LINC00901	TCTEX1D1	ZNF674-AS1	SLC13A4	ADCYAP1R1	CALN1	MFSD2A	CHEK1	AL807752.6	CCDC97	ARX	P2RX4	BLVRA	ANGPT1	TMEM63B	RPS4Y1	SHROOM1	AGO1	TBC1D24	FOXP4-AS1	LINC02588	TIMM23	SCARF1	TPM2	POU2AF1	DLEU7-AS1	INTS6-AS1	UBE2D3	DNAAF2	RIOK2	TRPM4	ASXL1	C4ORF47	CHST14	ZNF736	PDIA2	HLA-DMA	PLAUR	B3GALT6	LINC01252	SLC44A3	THRAP3	RXYLT1-AS1	PLXNA4	LGALS4	CDCA4	AC002456.1	NFYB	C2CD5	POLD4	ZNF367	ZBTB17	C12ORF45	EXTL3-AS1	MYLK3	CHRDL1	FECH	TOP1	RBP5	DGKQ	ASPHD2	CD151	TTC9	CSPG5	SPEG	AP002498.1	WNT9B	SLC14A1	ACTL6A	GSTA4	AC010127.1	APOM	GPR137	FGL1	DNAI1	AGTRAP	FKRP	IBA57	BLOC1S2	NR2C2AP	AC008770.2	IFIT3	TEKT1	ZNF404	KBTBD11-OT1	ALS2CL	ISYNA1	AC022294.1	FZD4	BAIAP2-DT	NMNAT1	SERPINH1	C5AR1	ID2-AS1	SLC22A4	SOX2	POMGNT1	EXOG	CLASRP	VIRMA	DUSP22	AL138902.1	AC004593.3	COL4A4	RASSF5	TXNIP	CTSK	TCF24	ERAP2	AC067735.1	SLC35A5	AC005144.1	HS6ST2	ZNF93	ACBD7	AL023581.2	AC073389.1	TTL	HARBI1	LINC01594	ZNF189	ZNF420	DNALI1	CCDC88C	C5ORF63	COA1	USP20	RASSF9	FO393418.1	BEND3	RIMKLA	SEC31B	RASGRP1	PRRX1	SLC38A9	SLC25A13	CACNA1E	SIRT5	IFI16	KDM1A	NEXN-AS1	GP6	NDE1	YTHDF1	FGF17	AC009690.1	PDXK	AC004930.1	AC079630.1	CRMP1	MTR	KDSR	UTY	ITSN2	KCNN2	MED25	AB015752.1	ADIPOR1	RAB23	CAMTA2	SLC23A2	AL355001.2	FBXL18	ZCCHC10	CDC42EP1	EMC10	PACSIN2	AGPAT4	LNP1	UNC13A	LINC00265	CHD3	SPATA9	TMEM132C	UBE2Q2L	GCAT	R3HCC1	AC135803.1	MAP2K2	MZF1-AS1	BRMS1L	SCAMP1-AS1	FLNC	TTLL1	PI4K2B	IL17RE	ZNF260	TACC1	ZNF563	ZNF433	TESK1	CDKN2B	FARSA	CBX5	CCDC28B	PER2	SLC25A42	AC112484.3	CLDN5	INPP5F	SLC12A8	CPLX1	LARP7	AC136944.1	SYT11	PNO1	CDR2L	SLC30A1	ZNF575	CAPZA1	REXO1	POLG2	NEIL2	PTCD3	FAM71F2	MIIP	CPAMD8	ADGRL1	WNT5A	C1ORF162	DCAF15	EIF3D	RCL1	NDFIP1	AC009299.3	OSMR	OSGEP	PANK2	AC076966.1	KCTD3	SH3D21	SLFN5	TSPAN10	CTNNA1	CPE	SMCO4	EEF2KMT	GMPR2	AL662884.4	LRIG2	AP001269.4	KMT2E	AC093525.6	LINC00685	EEPD1	ABHD17B	GSK3B	EXO5	BRD3OS	NRDE2	ZNF587	TAOK1	METTL22	SUGP1	SETD7	RPP40	CDKN2AIP	AC022639.1	SSR1	WDR66	MRPL35	CYBRD1	FAM131A	AC008741.2	PSEN2	WDR86	CLPP	AC010998.1	POLQ	FGFR4	NUP35	AL391645.1	RALGDS	MAPK9	RPRD2	C1ORF226	PVALEF	WASHC2C	RAB35	SIAE	SLC6A12	RPA1	PIGT	NRBP2	PPP1R12B	LINC00854	AL138831.1	AC072062.1	PRELID3B	FP700111.1	NPIPB2	KCTD5	EPB41L5	RGPD2	AC106894.1	SUMF1	EZH2	NOC2L	PPIG	PLEKHD1	CTSS	ZBTB2	AC108002.1	CUL4B	AURKA	RAB11FIP5	AC103409.1	DCAKD	PACRG	AC010319.4	SGK2	SCAMP1	SYT9	MBTD1	HRH3	NSD3	ABCA8	SUFU	LINC00836	AC007319.1	CCDC181	AC096564.1	PLCD1	GTF2I	ACADS	SRA1	LINC02548	LINC02277	CD74	AL845331.2	CLIC4	ZNF211	GRHPR	PDE7A	BBS2	UQCRC2	DDX42	SEPHS1	PCBP4	SENP8	USP51	LPL	AL354754.1	MXD1	AP002812.2	MNAT1	APBB2	SPATA6	ARHGDIA	TBCA	GAD1	EVI5L	AK6	IL6R	ASCC1	AC096711.3	GCNT1	FRMPD4	MVB12A	FAM227B	TTTY14	YEATS4	USP2-AS1	ZNF431	RAD9B	NNT-AS1	FLRT1	SNX16	MEGF8	RNPEPL1	BABAM2	AC104123.1	HSPA1A	NOA1	USP43	AC005355.1	MAPT-AS1	TCP11L1	EIF3H	PNPLA1	NSG2	HDAC1	AC087241.1	RTCA	MAP3K13	AL606491.1	COL6A1	NDUFV3	ATL2	SHE	CABCOCO1	LHFPL3	AL121944.1	TTC38	AC116667.1	DCTPP1	AC064807.1	HIST1H2BD	DUS4L	FAM181A-AS1	AL662796.1	HELLS	NUDT16	SLC37A1	SIRPA	RPGRIP1	MCF2	AC007529.2	TMEM94	CLDN10-AS1	AL022097.1	NIPSNAP3A	MSH3	EFS	LRGUK	DANT2	ATP6V1A	SH3BP5-AS1	LINC00471	EFCAB5	LTC4S	EHD2	ARL14EP	RAD54L2	MBP	ODAPH	MELTF	PGPEP1	VKORC1L1	ETV5	GTF2IRD1	CHAC1	NTNG1	CENPBD1	AIF1L	LINC01951	AC019131.1	CDK5RAP1	DLGAP1-AS5	PLP2	LETM2	IL1RAP	AL359265.3	ADRB1	TESK2	AC145422.1	TRIQK	ZSCAN2	SLC26A11	AC068675.1	LINC00519	GDF5	AC107067.1	MAP1LC3B	WARS2-IT1	PSMD2	DHX15	AC131097.3	AC016642.1	CCDC80	ERICH2	PCDHB6	RBM15B	PPP1R35	ZC3HC1	CARM1	PPP2R2B	MRPS5	TCTE1	ZSCAN20	CBLL1	SPHK1	FOXO6	LAP3	PPWD1	PRTFDC1	CDC42BPB	LINC01242	PHLDB3	KLHL7	MAP7	LINC02170	HLF	RCC1L	DEPP1	UFL1-AS1	AC004816.1	BCAN	FAM114A2	DDI2	MAML1	SORBS2	AL138767.3	AC068491.2	AC025627.1	RFLNB	AC019257.1	STMN4	FBXO24	AC019077.1	DPP6	AL691432.2	IFFO2	LSM1	DEPDC4	MAP1S	TPMT	TIMM21	ELAC2	PUS7	LCA5	CEP78	CYTH3	STXBP4	SPTLC2	KRBOX4	SRPK1	MSX2	CFAP47	NSL1	COL11A1	NREP	AC125618.1	TSSC4	COLEC11	AC010884.1	STK19	MPHOSPH10	KLF10	TMC3-AS1	NUMA1	MAPK11	LINC02080	AL445483.1	MALSU1	NPRL3	AC079848.1	AC005165.1	AC073848.1	C1ORF109	UBE4B	QSOX1	KIF26B-AS1	SERPINE3	AC093512.2	ABHD10	GPAT4	YWHAB	EAF1-AS1	AC127024.6	UACA	MAN1B1	LMBR1	AUP1	C6ORF106	TYW1B	AL161757.5	AC009435.1	EPRS	AC093423.3	RFFL	AC093895.1	VAMP4	CEP162	PM20D1	SELENOT	LINC00987	BCAM	AMPD3	AC026167.1	ISG20L2	AC133065.1	APLN	NXF1	RUNDC1	LMAN1L	SLC30A8	BBS10	DDX23	ANKRD53	SLC45A2	ADCY1	SSC5D	SBF2-AS1	FAM107B	PIH1D1	ATG4C	AL160290.2	FAP	LOXL3	ZNF492	ZDHHC6	AC019257.8	CAPS	TDO2	LINC02055	AC096992.2	AC135050.3	PEX7	GCC2	MORN3	COBLL1	CNKSR3	EMC9	FRMD6-AS1	AC019068.1	LRRC37A	SLC12A6	AC103949.1	CLIC1	MED31	TNFAIP3	C7ORF50	AC022167.2	ZNF30-AS1	ZNF727	MBD2	HMGN1	SOCS2	PNP	SNAPC4	AC104836.1	KDM6A	AMIGO1	TNFAIP2	C8ORF58	KIAA1191	ERO1B	LANCL1	STAG2	LYSMD2	BCDIN3D-AS1	FMO4	VAV2	METTL17	APOLD1	ZNF670-ZNF695	ZNF33B	KIZ	C7ORF31	AC114781.2	TBC1D16	ZNF414	NUBP1	C7ORF43	GOT1	TRAPPC6B	RWDD2A	GSN	SGCE	FGFR1OP	REEP1	GCH1	GAPVD1	RAF1	AC110285.1	AC107464.3	ASB16	PAH	ARL17A	MGAT4B	FAM83H	MST1	AP001025.1	OSTF1	CBX1	TPGS1	IPO11	JMY	CABLES2	PDZD9	AC079610.2	ZNF610	CYB561D1	GSE1	PAN3	NOMO2	AC034228.3	RPAP3	MFAP5	AHCY	USP36	GFOD2	MALINC1	LINC02003	MICAL1	FBXO2	CUTC	EIF5B	SWSAP1	MOCS2	IL21R-AS1	PARP16	TBCE-1	CISD2	CNGA3	REPS2	CEACAM19	TEF	SOX12	ASB5	PIF1	FNDC7	SAMD11	AC106881.1	ASAH2B	MRPS23	DAP	ZER1	ABT1	SELENOW	AL162171.2	FGFR2	FTCDNL1	CCT5	ACP6	NBEAL1	FRMPD3-AS1	AL024498.2	TPCN2	SLC1A2	ERCC1	LINC01440	LMNB1	ZNF132	GRHL1	MCM3AP-AS1	C11ORF65	FAHD2B	MRTO4	AC123912.1	TMEM242	BMP6	AC009506.1	VARS2	ANP32E	TMEM68	IP6K1	CD226	NTM	AC106820.5	AL132996.1	AC103764.1	RIPK2	SPRY1	CCDC83	AL365181.3	SH3BP5L	VPS26A	AKIRIN2	PABPC1	AKAP8	AC068313.1	HDGF	AC004834.1	TMEM127	RSRP1	MKNK1	LINC01551	LINC01340	RCN3	STEAP4	NBEAL2	APIP	NAPB	RAVER1	CR392039.3	AL512329.2	DGCR6L	ZSWIM9	ALS2	LRIT3	RBM42	CLEC4A	H2AFX	METTL9	LRCH2	APEH	MRPS35	USP3	AL390208.1	ALB	AC010969.2	AL513314.2	ASB16-AS1	AZIN2	UTP6	IQSEC1	LINC00320	LINC02062	HYLS1	VCAM1	AC092683.1	ULK2	TRAPPC5	AOX1	AC073896.2	COG3	ERAL1	RASSF2	GYG2	KIAA0355	KIAA0895L	PRR16	AC023886.1	PRR7	AC025038.1	AC022826.2	AC016065.1	TGOLN2	NR3C1	CDKN1A	POLH	YBEY	SYTL2	PICK1	DGAT2L6	AC009021.1	AC007038.2	MYD88	PPIL1	FAM216A	IFT20	EIF2B1	CEBPZ	NPAT	LINC01605	MEI4	AP006295.1	AC055874.1	LRRC34	CHMP3	LINC01470	LRRC59	PIK3IP1-AS1	NUDT19	AC107871.2	MRPS31	LSMEM2	NFKB2	LINC02447	THOC7	CCDC110	AC012354.1	AGBL2	NIPAL3	PAIP1	SLC16A12	TRPC5OS	ZNF813	FBXO6	CAP1	LINC00599	MAPK6	KIF15	CRKL	ACPP	CACNA1D	PPIL4	ALKBH6	GCLM	PYCR3	YBX3	CCDC120	SLC1A3	C6ORF99	DPP8	ZNF385C	RAB24	ZNF584	FBF1	ARHGEF4	PLEKHG3	HIF1AN	RASL12	CRCP	MAP1A	CDK2	CACNG2	AP001029.2	CENPP	LYSMD4	VAMP7	KIF13B	TPM3	VPS37B	ACTR2	ERICD	FBXO39	AL590867.1	AC090114.2	TMEM206	SNED1	PRKCSH	UBL7	LY6G5C	XRCC5	SRPK3	IRF2BP1	PIGO	RAE1	AC006065.4	AC108935.1	FAM234B	YEATS2	AQP4	LINC02307	RECQL4	SETD4	NUP188	LINC00240	AC011455.2	LINC01771	CBY1	DACT3-AS1	MELK	ECHS1	KRIT1	MAGT1	AC144652.1	C11ORF74	PLEKHJ1	AL158151.4	HEATR1	HPS6	CFAP54	AC092155.1	AP005899.1	PDP1	RAB6A	PI15	AC092813.1	TRIM37	NPIPB11	HVCN1	MPP2	DIAPH1	TXNDC11	NIPA1	AC007681.1	ANO7	AC093206.1	UXT	CCDC88B	MTHFR	DHDDS	CKB	TGFBR3	DDX49	RNF128	AC007666.1	AC104117.3	AC108067.1	AC090630.1	NT5C3A	ZNF480	SLIT3	AL161630.1	FAM66A	INPP5D	RHBDF2	AP003486.1	FRS3	TEPSIN	PRPF38A	AC125613.1	BTBD8	APC	GANAB	CAMKK2	DHX16	CD180	RIN1	LINC02355	CRELD1	ADAM9	PLEKHB1	RUBCNL	MAPK7	DYNLRB2	AC017071.1	IGF2R	KIF13A	PGGT1B	MX2	HCG20	AC007405.3	ZSCAN12	POP1	AP001528.2	TMEM145	CCDC174	NDRG2	ACOT13	GPATCH4	SREBF2	SEC22C	FSTL3	HAPLN1	LINC02068	PCDH11X	AC009118.3	MYBBP1A	RALGPS2	MRPL15	ZCWPW1	DAP3	VAT1L	ADAMTSL2	LRRFIP2	HPN	CDK3	NDUFAF1	NMD3	PIGK	PRKRA	GSPT2	RITA1	MEIG1	PDLIM7	FAM162A	GRPEL2	LINC01241	ZCCHC4	ZNF691	AP001816.1	MECR	RNF144B	INTS14	PRRT3	AC008073.3	CHI3L1	BMX	FN3K	ZFP14	COMMD2	SCARA3	COPS7A	DYNC2LI1	ACSBG1	PCBP3	UNC5B	N4BP2	USP12-AS2	SUSD6	GEMIN6	NGEF	MPI	CPS1	PRR5L	WDR35	CENPC	CLIC5	ZNF446	GHRHR	IFT57	SLCO1C1	PISD	CDKL3	NCL	ZNF230	DNAJB1	TCOF1	UBAP1L	LRRIQ4	BCAS4	CCPG1	FAM151B	ZBTB21	HKR1	AC093668.1	AC007966.1	CYS1	DDX55	GRPEL2-AS1	MYNN	LGR6	LINC01483	ZMYND19	GBE1	AC016575.1	MRPS18B	VWA5B1	SASS6	PES1	USP7	WIPI1	GSDMB	DDHD1	ANKRD42	SLC25A41	ZC3H12B	CSF2RB	GREM2	AC244517.6	LINC00266-4P	CCDC141	AC005837.2	AC100830.1	PROSER2-AS1	ZNF566	CCDC157	GLCE	IDH2-DT	GSTO1	AC079305.3	NBPF3	ZNF483	WDR82	UIMC1	RGS16	AC008637.1	GBP3	WBP2	AC007619.1	SYDE1	SLC2A6	TIAM1	KLHL3	HNRNPM	ANKLE2	NTNG2	CTTNBP2NL	LINC00463	PPIL6	SHMT1	ELMOD3	LINC01474	AC092017.3	AL355306.2	ZMYND15	ZNF416	CLTRN	LINC02123	AL731569.1	AL080317.2	UBXN10	FCGBP	FAM71D	DPYSL4	CR381653.1	NSDHL	TFB2M	C12ORF10	AC015983.2	NCKAP5L	HIP1	ZNF793	OSBPL2	DNAJC16	NDUFAF6	FUBP3	DYNC1H1	PSMC3IP	LINC02343	UBR4	PA2G4	SCN8A	ATP1B3	LINC02497	HPN-AS1	TPRG1	SLC2A13	RXYLT1	MYO15B	LINC01819	BCL10	NAGLU	IFRD2	FAM122C	ISLR2	NAPEPLD	TSG101	PDE6A	TMC4	LRP10	FZD9	B3GNT5	AC010890.1	LINC01268	PTX3	STT3B	ACTR1A	CCND2	ZNF425	ERLIN2	PRR5	PPP1R9B	HOOK2	RABL3	SC5D	ZBTB11-AS1	IRF7	DERL2	CES4A	CDKN2AIPNL	LINC02449	AC110285.2	CCDC127	LRRCC1	HIPK1	SNRPF	LINC01080	ANKHD1-EIF4EBP3	LINC01431	AL080317.3	ZNF449	TAF1A-AS1	AC011773.4	HEMK1	AL358472.5	ELP1	NCAPG2	HMCN1	ZW10	ATP6V1E2	CD83	SNRNP70	MMRN2	EPHX1	AC087521.2	TMEM186	LRP12	LINC00342	POP4	NSMCE4A	ZNF296	TARS2	ZDHHC4	BORCS5	ZUP1	PPARGC1A	ELP3	STC2	PCNX3	THNSL2	PHRF1	AC084824.5	AC005520.2	DSCAML1	FAM228A	ACADL	KCTD15	AC092164.1	HEXIM1	C2ORF69	CBFA2T2	PLP1	FANCI	STXBP5-AS1	SPATA22	RANBP2	ANKRA2	MRPL45	DENND4C	SORCS3	GALNT14	ZNF250	TGIF1	RAP2B	MXD3	HINT3	CDKL4	ZNF654	AC026780.2	GRIK1	TOR2A	GGT5	CD3EAP	AC004470.1	CRIP3	PSMG4	TBPL1	FAM177A1	PPOX	MDC1	APPL1	FAM171A2	CHAMP1	AL161772.1	GNAI3	PSMD5	NFKBIZ	F11	AC040977.2	SLC26A3	GCHFR	DHRS13	AL355488.1	C4ORF45	TAF1A	DYNC1I2	MEIS3	POU2F2	PCDHB5	TTYH1	TJP2	SHMT2	AL606489.1	WDR44	NLGN1	IQCH	CENPK	CHST7	LASP1	OGFOD3	MT1A	AC021054.1	EIF1AD	DEPTOR	CREBL2	LYN	LINC01606	FERMT3	ATRX	C16ORF45	LINC01141	DRAXIN	AC015908.2	NSMF	ZNF225	ABCB9	AC018754.1	LRRC55	HLA-E	ADAM17	TDRD5	RBM20	CMPK2	WSCD2	AC005208.1	GBP1	LCTL	SYNPO2L	AL391244.3	FTSJ1	SNAPC1	CRY2	OARD1	SORBS3	CDC40	KPNA6	AC035140.1	AC093801.1	NCALD	SIPA1L3	LMBR1L	EHBP1	DENND2C	RNF185	PMFBP1	SNAPC2	FKBP5	EXOSC6	LIN54	ULK1	MIGA2	ADAMTS3	AL035413.1	AC145285.6	SRCAP	SIRPG	BMPR1B-DT	ERVK-28	AL139424.2	NPIPA1	COL7A1	SP2-AS1	C9ORF72	HECA	DKK3	HADHB	SNX32	HADHA	SLC16A1-AS1	RBM44	AC138894.1	MYO5C	SLC25A21	SAYSD1	AL390728.6	C12ORF43	ATP11B	DMTN	GLRB	SPOUT1	LRRC6	NLGN2	SLC35E2B	C10ORF67	ZBTB22	FAM53A	TMEM259	ARPC2	CCNL2	AC138932.5	ZDHHC12	FAM227A	IGDCC4	PPIC	NFX1	CARD6	GAS2L3	RB1-DT	NANP	LYG1	TLDC1	UMPS	UTP14A	CALD1	EZR	DYNC1LI1	TSIX	CBFA2T3	AP001412.1	FAM153A	SMPD2	AP002387.2	USP4	NUBPL	KLF13	CLCN7	IBTK	CACNG4	KLHL23	AC019205.1	CCDC112	FAM76B	SSH2	SHARPIN	LRP1	FARSB	LRRC20	SDCBP2	CCNG1	PLCL2	SUOX	ZNF217	ULK4	TIMM8B	CPTP	IPCEF1	JUND	BHLHE41	DNAJC3-DT	ABRACL	IL1R1	KIF4A	ATP2B1	DNAH12	PRR3	GRIPAP1	NTRK2	AC104389.4	NPIPB4	ATP2B1-AS1	LURAP1	LINC02362	ZNF322	SERP2	FEM1B	HOPX	MRO	RSPO4	GSPT1	HPX	TOR1A	MARCKSL1	UPP2	MAP3K6	COQ10A	ALDH7A1	PURB	HEXIM2	MKL2	HBEGF	TTC8	AC079922.2	EMCN	SHISAL2A	AC020911.2	MAMSTR	MAPKAPK5-AS1	NMBR	PNPO	C1ORF198	MMEL1	CSRNP1	CEMIP	ANKRD50	NRP2	NDUFAF2	TPRA1	MICU1	LINC00271	GOLGA5	AC004862.1	ZNF114	TMC7	C5ORF34	SNX12	RIT1	A2M	UTP25	LINC01208	SRPRB	ARMC1	ELP2	AC007463.1	AL163051.1	STARD8	PCBD2	AL353759.1	GEMIN4	AC026367.2	AC091057.2	GAS2L1	SOCS6	TRO	AC114490.3	SMPD4	SNHG21	GTPBP1	TIMM22	GOLT1A	STARD4	LPAR1	PTCH2	SURF4	AL162411.1	WDYHV1	DCBLD2	MAP4	ZNF786	DDR1	STARD3NL	Z97832.2	GSKIP	SLC4A1AP	CHN1	NLRX1	THBS2	ZNF45	TMEM41B	RN7SL832P	ACOT12	CLK3	ACOT4	CD247	CP	TIMMDC1	NPLOC4	SPATA5L1	ZNHIT2	ZNF513	RNASEH1	AL451060.1	BOK	SETD6	CHTF18	TMEM60	AC079174.2	PHB2	AC073111.3	TMPRSS12	NONO	LRRK2	CDH12	AC008554.1	SEPT4	TST	LINC00623	GEMIN7-AS1	XPC	SPTBN4	ZNF844	SLC44A2	UBAP2L	MRPS18A	SIRT3	GPR173	NDOR1	TAF4B	G2E3	ATP1A4	GALNT15	PANK3	RNF25	EID2	AC110769.2	LINC00663	AC131011.1	EARS2	TEP1	LINC00926	CASKIN2	AC083798.2	HSPA4	CAPN10	ALPK1	FAM66C	DDX11	FAM83E	YIPF5	GADD45G	SFI1	GPR155	C4ORF33	NMT2	CNST	JRKL	DHRS3	MOGAT1	PRKAA2	SPON1-AS1	MRPL54	CERS4	THAP1	TMCO3	DMXL2	C19ORF54	RANBP10	C1ORF53	AL035252.3	HNRNPA1P48	FRZB	AP4B1-AS1	ZNF845	BTN2A1	AC109927.1	LINC00158	RNASEH1-AS1	SLC7A6OS	SMIM19	HDAC6	MAGOH	GNB1L	PITPNM2	MUC20-OT1	L2HGDH	TAF9B	DOHH	ACSL6	GLI1	SNX11	SLC12A5	WARS	BOLA3	U2AF2	MTO1	AC087473.1	PLEC	AL354707.1	RFX5	AC007277.1	KNDC1	CCDC170	TBC1D9	ST6GAL1	TMPO	STK11IP	UVSSA	OVCH1-AS1	AC108471.2	C1ORF52	ONECUT1	EPB41	CRYAB	GAS7	AC018809.2	ITGA3	HSPBP1	AL035078.4	CUL2	TMCO6	PTTG1IP	Z97353.2	NOL4L	NFKBIE	AC010319.2	AP1G1	DTNBP1	AL157756.1	GMNN	DNHD1	AL121672.2	AC004231.1	SIRT4	ZNF394	AL136295.1	FOCAD	H1FX	GVQW2	PKN2-AS1	SOCS7	BROX	MIDN	SLC26A9	AC012507.2	CRISPLD1	PSMB9	FBXO32	KMT2E-AS1	SLC27A4	AC142391.1	CCDC43	AGPAT5	P2RX7	ZNF382	GRK4	PIP5K1A	MBD6	IRAK2	COQ5	TECTB	WDR41	AKAP10	PITRM1	AQR	AL691447.2	AL009178.3	AC126118.1	AL390957.1	MRPL43	HEATR4	TPP1	EDA	FBXO48	RUFY4	GHRLOS	SRRM5	DVL1	IRS2	MMP28	NCK1	XAB2	SLC39A1	TAGLN	MICALL2	TAT-AS1	KCND1	CENPL	DMAP1	CSNK1D	AC009974.1	ZC3H7A	AL034417.4	AC245884.1	CFAP300	SCAMP2	NUP214	NBPF19	AL353801.1	ALG12	RAB40B	AP000721.1	AL021368.3	AC246817.2	ANKRD29	BBS4	AC034102.5	CEP70	KIF6	APAF1	PTPN23	ATG5	VPS52	EML1	RACGAP1	CD55	DDX6	KIAA1522	PDS5A	GAS1RR	NELFE	SLC22A1	LINC00871	SMIM2-AS1	TRAPPC6A	TTC9C	HLA-F	DNASE2	PLAG1	DTX2	SLMAP	PIM2	KIAA0895	ABHD13	CTDSP1	TBC1D9B	RAMP1	AC023790.2	TKT	LYRM7	AASS	FANCM	RRP1	TAPBPL	NUDT7	PRPF18	NRP1	ARMH1	MIRLET7DHG	UGP2	SAMD15	CEBPA	TMSB15B	SSH3	CASP2	AL355574.1	THOP1	WDR13	SRSF10	PAX8	HSD17B13	EIF2S3B	PROSER3	JAM3	GATAD2A	DEGS2	AC114546.1	HNRNPA1L2	UNK	DIO2	BBIP1	DET1	MYH9	ARHGAP12	AC109779.1	FGFR3	ST6GALNAC2	AC010201.2	ZNF268	LUC7L2	SPINK5	MTFR1L	PBXIP1	DDB2	MRE11	HACL1	USP22	CHRNA5	DDX60L	DNAJC1	TDRP	AC008250.1	LINC01799	LINC01591	DIP2A	AC090125.1	FBXO43	ING3	LINC02021	AC018716.2	FANK1	DCPS	LRRC4B	KCNH4	FAR2	C2ORF74	AL035701.1	AP000911.1	GGH	BBS7	RNF8	SHISA4	RPS29	CILP	ZNF701	ZNF783	WAS	TMEM109	PCDH8	AC092142.1	MKS1	MCOLN1	DLG3	DDX59	GEMIN8	POLR3E	AL049780.2	SLC43A1	KCTD20	ZFR	TRIB1	MDM1	AC002310.5	PIGV	ALAS1	DARS-AS1	COPZ1	WDSUB1	ACYP2	DUSP12	AC108134.2	CPSF4L	UBE2R2-AS1	AC244517.5	BTBD6	DDX24	SNX1	SLC15A4	FXYD3	LCLAT1	H2AFV	CSTF3	NDUFAF7	DOK4	CNGA4	DDX60	ZNF618	DNAJC2	SNUPN	ALG10	TLE2	GFPT2	CDC26	WFS1	SAC3D1	BAG4	ACER1	MAP3K9	AP004609.3	DUSP8	AC022400.2	HSPB11	CDK4	URB1	SYCP2L	EXD3	SARNP	CCDC173	RASSF1	CLEC2L	RGS6	AC092115.3	TYK2	CELSR2	CXCL16	SELENOF	LINC02144	SLC25A1	AC012254.1	PROB1	ACOT9	AC007686.2	AC120053.1	ZNF740	IER2	DGKD	FPGS	GRINA	PGF	AC027290.1	ZNF329	RABL2B	CNTN2	AKAP12	TSPAN15	SLC22A14	LRRC4	LINC00909	TAF12	OGT	C1ORF185	IER5L	LEMD2	FAM66D	GABRA2	GSDME	LINC02301	VAMP3	RAB6B	AC098487.1	EEF2	AC105053.1	SUSD1	FAM157C	AC023355.1	GPR89A	AC016773.1	DAXX	RNF121	ADGRV1	CDC25C	B4GALT3	AIG1	CNOT9	WFDC3	EPHB2	NUSAP1	LDLRAD4	FAAP100	LINC01618	TBC1D25	ELOA-AS1	METTL18	RCAN3	SEC14L6	LBP	AC008056.2	GRB14	SLC29A3	HABP4	CELF1	COL19A1	INPP1	MAP4K2	STK11	COG8	AL136295.3	LRRTM4	PLEKHA5	MRPL2	NUDT5	ATF2	AL159163.1	TXK	GCFC2	AC005332.5	GTF3A	HSPA1B	UHMK1	PCED1A	PYGB	ZNF763	TOX2	HAUS6	LSM8	METAP1D	MIGA1	AL356599.1	FBXO36	CBS	FAM222A-AS1	AC009630.1	HOMEZ	C2ORF42	TBK1	PAPOLG	LINC01865	TCF19	AC009975.2	LINC00574	MAPK1IP1L	DENND6B	COMMD9	RAB39B	PITRM1-AS1	AC087741.1	MEF2D	PLSCR1	CSTF2	JAK3	SOCS3	HMGN3	GMDS	POR	LRRC41	LINC01456	ZC3HAV1	ZNF84	NUP160	GTF3C1	KIF1A	AC008438.2	TAMM41	IDH1-AS1	EVA1B	AC109347.1	MAPKAPK3	METTL24	STRADB	MOK	SIN3B	ISY1-RAB43	LIN7B	PNMT	HEXA-AS1	GINS1	AC005020.2	PEX12	AC010636.2	PRMT1	CHST12	DLEU2	WIPF3	MRPS11	CHMP6	MFSD14B	KCNT2	NKAPL	ESS2	SPAST	RPN1	AC131571.1	LCAT	GPATCH1	GPSM2	ADGRG1	TRAM2-AS1	QPRT	FOXP1	CDK15	SPTB	ECM2	KBTBD11	AL135999.1	MUC20	HIST1H2BE	FOXRED2	GUCD1	SEMA4A	TP53TG1	PTN	MRRF	KIT	AKR1A1	PEX11A	BACE1-AS	EPB41L4B	AC138035.1	GSN-AS1	AC109439.2	U73166.1	AC010531.1	LTBR	DNAJC5	TECPR2	MSN	AC020928.1	LINC02516	MYBPC2	PSORS1C1	LINC01429	AC011466.1	TARID	RPUSD3	PAPPA2	TRIM9	ZC3H6	RBM26-AS1	AP003472.1	AC073336.1	MAPRE1	ZNF529-AS1	ANXA2	FAM218A	DDX3Y	AC025283.3	CXCL3	PHTF2	AC093249.2	HMGCL	MDM4	LINC00943	NPIPA5	HCCS	RRAS	EXOC1	STK24	NAP1L1	ACAP3	U2AF1	TXNDC9	LINC02352	METTL7B	ADAP1	ENHO	ABHD12	EIF2AK1	FBXO45	GUCY1A1	AL356441.1	UBE2J2	GNAS	PIGL	ABCA10	MYRF	AC090912.1	AL590428.1	ZNF746	EGLN3	ADCY6	MRPL3	ETFA	TK2	AC103855.3	AC018845.3	MLYCD	VRK1	SFN	FAM153C	AL589765.4	AP000646.1	AC092902.3	RAB40A	HINFP	CPNE8	OFD1	ABCB7	PKNOX2	KCNQ3	LINC01191	ZNF295-AS1	LINC01503	LINC01933	PPM1D	ZBTB46	CPB2-AS1	ALDH9A1	TMEM229B	P2RY1	SLC30A10	BACH2	AC019163.1	C2CD6	KDM4D	AC132872.1	AC087379.1	TLE6	CTU2	ARRDC3	SH3GL1	MRPL41	C21ORF2	AL139289.2	PTOV1	CD200R1	GNAZ	TRIP4	SLC37A2	C16ORF87	VAMP8	ERLIN1	PLPP5	KIAA1324	CAPN1	TSPO	ZNF534	DCAF13	ZSWIM4	ZBTB14	NIP7	CNRIP1	CACNA2D2	DCBLD1	LYST	ATP2B3	TAGLN2	AL391422.3	KNSTRN	PLA2G4C	ATG12	CES3	CSNK1G3	NIFK	PHLDA1	RNF167	DND1	TSPYL4	ADORA2B	PRRC2B	AC023983.2	C3ORF33	PVT1	LINC02328	CLUAP1	AC097515.1	AC016708.1	GTF2H1	AP002444.1	EID2B	SUPT7L	SEC24B-AS1	TPRKB	AC005186.1	AADACL2-AS1	SIX4	SEPT7-AS1	BTN3A2	ROR2	GCC1	POLB	USP24	RFX8	AC026471.2	AL138720.1	PARP14	BRWD3	LNX2	PQLC2	NOP16	REL	DPH7	PIRT	AC008575.1	TRIM35	PIGP	EMC8	SP140	FAM213B	WDR34	P4HA1	STK38	SBNO2	ZNF44	CNBP	ATG16L1	REPS1	ZNF304	LINC02054	DNAJC9	SCN11A	CD160	GORAB	ZNF579	PITPNM1	CRNKL1	NKAP	DNAJA1	STX5	AC002451.1	CCDC126	UBE2I	AC011603.2	GART	NARF	C3ORF20	BLOC1S5-TXNDC5	AC107072.1	TTC25	CCDC102B	DCHS2	PPFIBP2	IRF2BPL	SERINC2	SLC25A20	FYTTD1	ADAP2	HFE	AP2A2	ALG14	NUP155	TRIOBP	EFCAB12	ANKRD23	GPN1	SUPT16H	GMCL1	P4HB	ZXDA	NUAK1	ARV1	PTDSS1	DNAJC22	DUS1L	ANKRD28	RNF115	FANCF	F5	DNAH10	SLC25A36	FZD7	JUP	FMNL3	MDGA1	MLF1	SPATA24	CHRFAM7A	RNF141	CCDC34	MFSD2B	FMR1	PLA2G12A	ITPKC	AC099508.2	LINC00620	AC015845.2	NBPF15	ATP6V0A1	APOL6	TP53	VAC14	FAM178B	TRAM2	AC069544.1	TOE1	AC020558.1	LRRC49	ARHGAP25	PON3	RAB11FIP3	PKDREJ	PPP2R5A	RBMS2	LINC01829	MTRF1L	TMEM136	TATDN1	HCRT	TTC30A	ECT2	RNF10	AC092687.1	TFAM	TCTN3	CCAR1	FAM192A	CTTN	C18ORF21	KIRREL3-AS1	NPIPB6	RNF126	AL731537.1	SNRNP27	AL157832.3	PRKACA	AC006213.2	ELP6	CA5B	CCL2	LINC02035	SSPN	CPT1A	ZNF668	CCDC146	ADGRA1	EBF1	FXR2	PODNL1	PKIA	UBAP1	LINC00923	SPRY4-AS1	TRPC4AP	GLT1D1	LRRC3B	LRRC8D	OSBPL5	GOLPH3L	RUSC1-AS1	EHD1	HIC2	DHX30	AL139011.2	PHF7	AC018647.2	UBN1	MSH6	SNX21	CIB2	RRAGD	COLQ	SH2D4B	PTPN11	PRSS50-1	FLNB	CASP9	ANKS6	ADARB2	GRM7-AS3	TBX15	RFC4	RUVBL2	RRP12	LINC00393	AP000845.1	STRN4	DUSP19	MIR22HG	MRFAP1L1	NFIL3	TRIM45	FAM221B	SIL1	SDHB	AL358937.1	RAC3	AL136307.1	ARL9	AL031963.3	AC020687.1	METTL14	STKLD1	ZNF226	CLPTM1L	KMT5C	PTPN18	CHMP4B	CSE1L	AC078923.1	ANOS1	AC069257.3	RBSN	INTS1	TIGD6	AC092647.5	GALNT10	ALG8	ZNF107	NUB1	CLCN3	SPPL3	GPI	MYLIP	FAM129A	TMEM19	PAN3-AS1	LDLRAP1	CMAS	AC093627.3	BATF2	AC106729.1	ENPP4	ZNF805	SLC13A5	DCLRE1B	HIF1A	CAV2	AC012184.2	STS	AC022509.2	RAPGEF4	TKFC	GRAMD2A	AP4B1	LINC02133	RFK	DPP10	TBC1D30	AP000880.1	VWA5A	RAB12	CARNMT1	SOAT1	CCNK	IQCA1-AS1	PROX1	ITGA2B	PACSIN3	AC109361.1	TIMM9	MUT	ABHD14B	PEG10	TP53INP1	LINC01949	LRRC73	AL354710.2	BRAT1	SEPT3	RINL	SLITRK5	SYNC	BAIAP2	GLMP	EFTUD2	FUT3	LGMN	NOS2	CSTF2T	ZNF628	TMEM165	AC068633.1	USP9Y	C10ORF105	ALG1L2	ARHGAP10	SOWAHC	TRIM32	MTMR8	ZBED8	ETFBKMT	GOLM1	SAMD9L	AC003006.1	PLEKHH2	NOXRED1	CCDC18	YBX1	ERI1	MAST3	GMEB1	HPF1	INTS10	MED14	OGA	AEBP2	AC245041.2	TTLL6	ARL5A	WDR77	CTBS	CDS2	CCDC93	FAM19A4	AC022039.1	E2F5	SEMA3A	SLC25A30-AS1	AC025262.1	LRRC8C-DT	GUCY1B1	TPTEP2-CSNK1E	AL359915.1	C6ORF223	PRPH2	SLC2A1-AS1	NT5M	ZNF708	COA5	PKD1L3	HEY1	C19ORF47	FGF1	AC026347.1	IDUA	HCG11	AC027020.2	RFESD	P2RY12	STT3A-AS1	FBXO4	ERICH6-AS1	BAK1	DCTN1	RPS6KA4	CLINT1	SCFD1	AC116407.1	ZNF839	MECP2	RBM46	SYPL1	AC009902.3	AL356258.1	MYO1D	C2CD2	FAM169A	AL109615.3	TMEM176B	HTATSF1	SLU7	AC004943.2	UBE2E1	SLC29A2	SIRT7	LPGAT1	CNIH4	AC010245.2	LIN7C	NID1	ASH1L-AS1	LCN12	GNL2	CIR1	ZDHHC8	CDHR1	LINC02043	GHDC	ABCF1	TSKU	TMEM106C	AC138627.1	AL646090.1	GORASP1	MDM2	AL022068.1	AL136018.1	DOLPP1	EYA3	FLNA	UFL1	STAT3	DGKA	L34079.1	AC013565.1	ADA	CAST	AC073957.3	THAP8	TENM3	SPIRE2	GLYR1	PJA2	DDX54	COPB2	NAT10	AC010235.1	LINC00621	TTC13	AC096719.1	AC069281.1	PDLIM3	AC106791.1	OPLAH	AP001970.1	PLA2R1	PAMR1	HSD17B4	SPOCD1	CHRNA7	ATAD3C	GPR108	LIG1	EIF5	INTS4	PLK5	EIF4EBP2	LINC02197	LINC02009	ATP13A1	MICA	C5ORF15	C16ORF72	KRBA1	POMZP3	NSF	OXA1L	ANKRD30BL	ITPRIP	RAB3IP	CAPN10-DT	VPS37C	LRMDA	AL358072.1	USP5	PELP1	AC009119.2	SYMPK	SLC36A4	LSM14B	PANK4	SH2B1	ATG101	WDR31	CASP6	CHID1	MFN2	MCMBP	NTHL1	AC073612.1	SAP25	PPID	LSS	MTDH	AC084125.4	SELENOV	NFAM1	ARHGAP18	MROH6	GPR161	PRICKLE3	ZNF208	TMEM240	CHST1	TMLHE	HRASLS	MOCOS	GZF1	AC025822.2	UCK1	ZNF835	NOG	SNX3	LARP1B	PRPF6	XPO1	MLLT10	METTL6	FHL1	PRMT6	AC093525.2	FBXO11	MCF2L	AL365232.1	DUSP9	VWA3B	NRXN2	ANKMY2	ZNF264	TNIK	AC026333.3	ARMC8	EHMT2	RSL1D1	SCX	RFC3	FBLN5	ZNF674	NPTXR	ANXA4	DHX36	MAT2B	SUPT6H	ELOVL5	CREM	CLCN2	TMEM123	FKBP10	POU4F1	CAPN14	SLC10A3	RNF207	UGDH-AS1	SAMD8	BHMT2	COX17	NCAPH2	ZRSR2	AC069368.1	TECPR1	WDR73	PMPCB	CCDC36	ERAP1	POLE	IL15	AL359091.4	AC104109.3	TRAF1	MT-CO3	C20ORF96	NUDT12	AC018816.1	MAP3K3	MMP25-AS1	STOML1	AGFG2	LPAR4	ENPP3	ZC3H14	MSTN	TTC19	KIF24	NTMT1	FAM9B	NANOG	PLIN3	FAM95B1	ATXN3	TLCD2	MAN2B2	EXOC7	LIX1	AC090124.1	UBR7	KIAA0040	HELZ	SPDYA	AC087482.1	CENPH	KLHDC1	AL355773.1	GATD3A	LRP5	SMIM13	AC021752.1	TRIT1	SEL1L	ZNF91	TMEM41A	C11ORF68	PEX14	RNPS1	HNRNPF	PPM1N	ADAMTS12	AC073842.1	TSFM	FLVCR1	ADPRHL2	ARPC5	HMGXB4	RSPRY1	LRRC24	AFAP1	GCA	MANEA	GTF2B	LINC02208	METTL2B	SMIM3	AL159169.2	MTSS1L	LINC01800	FAM20C	FRY	LMAN1	LEKR1	AL354861.2	AC107419.1	UBAC1	COL4A6	CD164	DNPEP	PM20D2	GGT7	PPP2R3A	ANO10	CFAP161	OSGIN2	AL021368.2	XPO4	TSGA10	SLC14A2-AS1	AC004112.1	DNAJC7	KIRREL1	LIFR-AS1	HACD3	LINC00934	C21ORF91	DMXL1	FZD1	AC012360.3	MIAT	RNF208	ADNP	AL450998.2	FAF2	COG7	AC139100.1	LINC02519	IL20RA	RNASEH2B	TXNRD3NB	DNAH9	AC139530.1	AC004812.2	SUN1	AC092123.1	ZNF879	NTPCR	TRIB3	AC068413.1	RPL36A-HNRNPH2	AC090833.1	SEMA5B	SOGA1	SPCS3	UBE3B	ATP5PB	LYPLA2	PDCD4	FREM2	GLI4	AC053527.1	CLDN15	VIM-AS1	FGD5-AS1	RNF170	FBXL20	LINC00982	NAB1	COL5A2	VASH1	TMEM209	KIF14	SCAF8	ANKRD33B	BORCS6	VEGFA	FBXL22	AL357052.1	CYP4A22-AS1	CDC25A	BAMBI	AL391261.2	C15ORF65	TNFAIP8	EFEMP2	C19ORF57	PPP2R3B	ETF1	EBPL	ACBD4	DMAC1	PPP1R36	RERG	RSBN1L	SCAMP3	GPBP1L1	SULT1A1	AC009264.1	IFT46	IQSEC2	SLC25A12	KCNS3	CNDP1	NFKBIB	AC013394.1	AL627309.1	AC091729.3	LINC02334	AC091078.1	GMNC	AC063919.1	ZBED4	AC079917.1	RAB9A	AKTIP	MAP3K20	CAPSL	INHBA	USH1C	DISP1	ZBTB3	FAM129B	USP45	ZFYVE19	AP003354.2	TRIM65	CASP3	GPR180	ERRFI1	TTLL4	TLR5	AC067852.2	RABEPK	AL645728.1	ZBED5-AS1	UHRF2	POLD2	NCKIPSD	TRMT2B	KALRN	ATRN	ADA2	RNF166	RNF130	MED22	BVES	CETN3	AC024941.2	STX1A	KCNE5	FREM3	LINC01762	JAG2	AL121917.1	RSPH14	SNIP1	STX6	RNMT	ATAD1	AC005332.6	EXOC3-AS1	FGF22	BICDL1	DIRAS3	USP53	AC090673.1	MPV17L2	AC005842.1	DDX51	VPS36	CABLES1	ARMCX6	SAAL1	TTC1	PLAC8	HPS5	SPATA33	ERGIC2	COQ2	SLC25A28	PIM1	CPA2	LINC02082	AC009163.4	AL158151.3	AL157834.1	AC004494.1	UNC50	TDP1	C1R	ATP6V0A4	PPP2R5B	GFRAL	ERVK3-1	SLC36A1	AC093249.6	CFAP52	FCHSD1	GRM7	AC107032.2	KPNB1	AC093227.2	FHL5	AC093655.1	AC025419.1	ANKK1	AC024361.2	OXSM	AL021368.1	CPEB1-AS1	AC048382.5	LINC01290	FAM189B	AC133785.1	PELI1	R3HDM4	DPF1	AC139887.4	UBE2T	REXO5	LINC01896	PBX3	PQLC1	PRUNE1	MPP3	KIAA0753	AC090403.1	TENT5C	AC022414.1	FUT11	AL137077.2	LINC00922	NUP98	SDHAF3	AC105411.1	CCBE1	GRID2	SAMD9	AC022182.1	AL121601.1	PLK4	C3ORF14	AC123912.4	LINC00877	AC245297.2	CTXN1	AC002070.1	AC093668.2	BMPER	GSK3A	CCNG2	PTPRN2	ZNF714	POLDIP2	DLST	SYNGR1	HMG20A	AC124254.1	GIGYF1	AFF4	LRP2BP	GNAI2	MRPL16	ZNF606	MCEE	WIPF1	RIDA	RHCG	LTF	GGA1	RNF139	RHBDF1	ARSD	NMRK1	HAUS2	SUZ12	CSNK1E	MX1	KCNC4	CCHCR1	INPP4B	SLC7A10	CHMP1A	NAA30	TP53INP2	AC106795.3	CEP89	NUP210L	TMEM250	WDR47	TRIM26	ABO	TPX2	CEP128	SART1	BACE1	NAA50	RNF215	SH3BGRL2	ZDHHC7	AC036176.1	FAM160A2	AC008124.1	CYP3A43	GOLGA8M	AC023157.3	GRM7-AS1	STON2	MRGPRF	PCYT1A	PLEK	PLEKHA3	LAS1L	TCHP	AC010230.1	AC022915.2	ST3GAL1	SLC6A6	BX284668.6	LINC02518	MRPL33	SMARCA5	AL121821.1	AL162377.3	BIRC2	ZNF676	AC008403.3	AC009690.3	SLC31A1	AKIRIN1	EWSR1	UBXN7	PIGN	CBARP	ACIN1	AC012617.1	MTX3	LINC01659	AP002433.1	LINC02406	ZSCAN22	TRIM73	FGF11	AF241726.2	ZNF143	RARS2	ZNF687	DGCR8	AL645608.1	BMS1P14	AL023806.1	MED21	YRDC	LINC01727	SETD9	DTWD1	VWA3A	TUBD1	ILF3	SMCHD1	TMEM248	PLCXD2	BRSK1	ZNF493	AK2	FAM86B1	SPATA3	AL807752.2	AC051619.4	EZH1	PPP1R26-AS1	ZNF775	IL15RA	WASHC1	LINC02506	CCNY	TMEM138	ABCC2	BCL7A	KTN1	CLEC19A	ACKR4	ARHGAP20	AVIL	SS18L2	INPP5K	HDGFL2	TDP2	N4BP2L1	ATG14	SBK1	ATPAF2	ZFP30	CSRNP2	KCNIP2	ABCB5	CAPN7	PSMD10	AC005899.1	AC010422.6	ALG3	AC002074.1	AC022762.2	ACSS1	AC004889.1	AF165147.1	SMYD4	ILF3-DT	COL9A3	AC084357.2	SLC9A3R2	AC090907.2	CBWD1	SIGLEC1	ALKAL2	GTPBP8	S100A10	LINC00571	CDCA8	ZGRF1	SPSB1	SLC19A2	GOLGA7	GSTM5	AC005332.4	DUSP15	AL122035.1	AC008592.4	SHROOM2	TMED5	CCSER1	AC112220.4	AC010255.3	RMI1	EPM2AIP1	USE1	AL139158.3	PYY	CCNB1	FZR1	COG1	CFAP58	GLB1L	JMJD6	DCAF8	CAD	TARSL2	HP	NYNRIN	C19ORF12	AL513211.1	AC010542.3	SEPSECS	LINC00667	MAL	AL031316.1	AC013553.3	PLS1	DRC7	PDPN	PCLO	NR1H2	ITGB4	EIF2A	MRPS25	AL354707.2	AC007221.2	GMFB	OCIAD1	AC090617.5	PCDH1	CASC9	AC087857.1	CBWD6	RCCD1	ZNF519	OSBPL11	PGRMC2	AKAP13	RINT1	MED1	LYSMD1	CNP	VANGL2	TRPC4	CBSL	ANLN	SPART-AS1	DESI1	SEC31A	AAGAB	UBAP2	FAM149A	NELL2	OSGEPL1	RAD21	TUBGCP2	DGUOK	EFNA2	AL359643.2	NAPSA	AC009065.4	ZKSCAN3	PDCD11	CCDC85A	MLEC	DNAJC12	ARL4C	MYLK	BZW1	LOXL4	CMTM3	ADNP-AS1	CD2AP	MCM3	SLC9A8	NXPE3	NUAK2	AC099518.1	AP1S3	SH3PXD2A	PCNP	SYTL4	DPY19L3	FRRS1	LINC00900	DRAM2	PIWIL2	DUSP18	TM2D1	WRAP73	GRID1-AS1	TTC39B	SPANXA2-OT1	FBLN1	TM9SF3	ZFP90	ATPAF1	TRAPPC11	ARIH1	AC024909.1	FRMPD3	LTBP3	HK1	TTC12	FIGNL1	C16ORF70	MAPKAPK5	UFSP2	FAM57A	RNF44	SUPV3L1	UBE2K	TRPV4	AC025164.1	PODXL2	BTN2A2	TMEM128	C12ORF29	SLC25A14	PGAP3	ZNF555	SEPT8	SEPT7	AC107884.1	AC245060.6	SNX17	EPHA4	AAMDC	POFUT1	KAT7	DNAL1	AC004540.1	ZNF627	LAMP2	SSR3	SYBU	MAOA	SPTLC1	MRM3	NGFR	AL662907.3	IRF3	EMP2	SERPIND1	NEURL2	ZSCAN23	RIC1	OPRL1	DNASE1L2	GINS3	CPEB2-DT	ACAD8	AL109741.1	EIF4A3	PHEX	ZNF777	AL451085.2	CINP	AC004130.1	RGS10	FHL3	RP2	WDFY1	HIGD1C	AL158151.1	KNTC1	AC099791.2	PPP1CA	MIPEP	MED4	VPS13A	LINC00278	XYLT2	SHBG	PDK4	TOP2B	CCDC8	ASL	PRMT7	SHKBP1	CSNKA2IP	TG	AL355304.1	LINC01258	SULT1A2	RND3	PRKG1-AS1	DRC1	AL157911.1	CADM3	LINC02210-CRHR1	RELA	IGBP1	AL391807.1	AC138150.1	SMOX	NQO2	AC091551.1	KLHDC4	MANBA	FBXO47	AC007879.3	ARHGEF28	AL731563.3	TMPRSS5	SCML2	PNN	AC003005.2	LINC01098	UBXN4	C3ORF38	AC008764.6	ZNF518B	DNAJC4	CPLX3	ASS1	STXBP3	SDHC	EPOP	AC018511.2	SLC50A1	AC007128.1	DHX8	THUMPD1	RAB36	HEATR5B	RELB	EIF3J-DT	DAZAP2	TUSC7	CDKN1B	AL354920.1	NKAIN1	FAT4	SHC4	EFCAB14	MTFR2	PAQR7	IER5	TTLL7	DBF4	GCC2-AS1	RFWD3	CCDC113	OGG1	EXOSC7	SAMM50	NDUFA10	GGA3	SPG21	RCOR1	AL138960.1	BYSL	MRM1	HSF2	AP000487.1	TRIM61	DIO1	USP49	ACYP1	LZTS3	SUCLA2	CITED2	DKK2	VPS18	TRMT12	C6ORF136	NOLC1	NUDT9	PKP2	SVEP1	AC083843.3	SLC22A18	C3ORF22	NUP85	BHLHB9	MICALL1	ATXN7L3	TGDS	TOR1B	RPN2	MKRN2	CCDC84	RCBTB1	ENDOU	FAM104B	FAM229A	RPL18A	INSIG2	TCTA	AL080251.1	AL591686.2	MOCS3	TFIP11	AL022069.1	ZNF677	KLHDC8A	AC012447.1	ARRDC2	SLC49A3	MANBAL	GAS2	C5	CCND3	SCN1B	TOR1AIP2	AC007743.1	UPK2	NAIF1	UBL7-AS1	DNAJC6	NDUFS1	GLRX5	GTF2A2	LRP11	PSMD6-AS2	DIO3OS	SLC35E2A	MAD2L1BP	DNTTIP2	ZMYM1	AC087645.2	DCP2	SLC35F2	COL26A1	AC011815.2	IRF1	NDUFS4	ZNF92	ERGIC3	AC068234.1	UTP15	AC022916.1	HYAL2	SNCB	AC104574.2	AC091271.1	PHF19	AP1AR	KSR1	CHMP2B	EPHX2	TXLNA	HSDL2	SLC3A2	CCDC3	MRPL58	LYSMD3	ABCB8	USP19	AF111167.2	SHF	CCDC28A	NUFIP1	ENPP5	TGFBR1	VCPIP1	AL121900.2	DYNC2H1	LINC01739	SLC25A53	PMS2	SAMD14	GAS8	MAPK8IP2	TMCO4	AL358334.1	GSTZ1	ARID4A	AC024060.1	STAT5A	TMEM38B	SGSM1	GPR35	SLBP	TMX4	QRICH1	TUSC1	SEC22B	AC079145.1	NPHP3-ACAD11	AL627171.1	SRF	MCM3AP	PPP5C	SND1	PILRB	TLE1	MSH2	JPH1	C9ORF170	AGPAT1	FBXW2	NGF	IST1	RAMP2-AS1	CLDND1	PAXIP1-AS1	SYDE2	NUDT21	REEP4	PWWP2B	UAP1	DPYD	AC091946.1	ST6GALNAC4	SP110	PCID2	IFNLR1	CPNE6	APBB3	ACHE	SLC12A7	HLTF	DNAH5	SUCLG1	OTUD5	AC011481.1	LINC01954	CHST8	MEX3A	MRPL13	PRR36	PARP3	AP001453.1	AC027644.4	STAM2	RNF168	RMRP	CADM4	PDIA4	UNC13D	XRCC3	MBD1	RHPN2	PGAP1	RASEF	AL158198.1	BAHCC1	LINC01127	POLR3K	DGKB	MACO1	AC011990.1	AL080276.2	ZNF200	GPX7	PCDHB4	PRKAG1	DNAJC17	TROVE2	ACSS2	CAMSAP3	SMAD4	MCM7	MAPKAPK2	DARS	ZNF721	FAR1	KIF25	FAM89B	BAP1	PIGF	CCDC159	GINM1	DIS3L	ARIH2	TEX41	AC013391.3	AC011472.1	ACTN2	USP18	AP1G2	AL365275.1	TXNDC15	SAR1A	SLC16A4	SYNJ1	CNOT6L	CXXC4-AS1	GNL1	BLCAP	GNS	PLEKHG4	MAEL	AC104078.1	RPP30	NAIP	PCBP1	UCHL5	GTF2A1	TCEA1	TFE3	NEMP2	HYI	TRIM21	SPR	AC108488.2	ZNF497	SECISBP2L	MALRD1	GIPC1	CCP110	AC026367.3	AC011747.2	AC092910.3	HNRNPH3	RBCK1	GPR171	DRD2	LRRC75B	MAGIX	AP002026.1	PPP2R5D	STX12	EXOC6	TRPV1	SPTBN2	SPPL2A	CDK18	TRIM28	MON1A	RNASEH2C	TM2D3	MAP2K3	ZDHHC13	PAFAH1B2	WDR48	SLC25A16	SLC25A17	RPAP1	AL592166.1	AC004846.2	ACOT7	C1ORF43	ZNF829	CLDN4	Z98752.3	ANKRD31	SLC16A1	SPNS1	GNPDA1	CENPV	AP001505.1	DSTYK	HMGN3-AS1	AC015922.4	MKX	LRSAM1	SGCB	C1ORF143	AC125603.2	CAVIN1	PARS2	AC022034.2	HMOX2	COQ3	FBLL1	LMTK2	AC092131.1	C1ORF87	GGCX	CYP39A1	PODXL	BUD13	CCDC158	AC139795.2	AP001462.1	SYS1-DBNDD2	AC005476.2	H3F3A	PNRC2	MORC4	DLL1	MTHFSD	C6ORF203	MGME1	INIP	ZFYVE1	TM9SF2	LUC7L3	TAF15	LINC02058	AL391987.2	ADAMTS10	AC005696.1	GNB4	TLE3	AC005332.8	GSTM2	TSHZ3	AL592295.4	AATK	THAP4	GSEC	AP001830.1	EFHD2	API5	CDK10	SNN	NUP93	APBB1	NDUFB1	ZDHHC24	EIF4B	MDS2	FAM92A	CEBPB-AS1	RPL7L1	AC068282.1	NDRG1	DBF4B	ZFAND4	ARCN1	WDR19	AGO4	TCF7L2	MCUR1	B3GALT5	TNR	FCHO1	EFCAB8	Z97989.1	AL392086.1	COPS7B	CALCOCO1	DSE	POLDIP3	AC090458.1	AL356356.1	ASPA	VWA8-AS1	ITPA	LINC00501	C11ORF80	AGER	AC021231.1	L3MBTL2	EIF2S2	EMID1	ADGRB2	LINC00461	PIAS2	CYP4F3	LINC02373	TMEM99	DDX20	B4GALT6	ALG1	PNPLA2	ZC3H7B	NALCN	RARA	NELFCD	MED24	CLEC18B	PRC1-AS1	DNAAF4	MPP1	CFAP97D2	ECEL1	AC027117.2	MAST2	ZDHHC17	KIFC2	TTC33	GMEB2	AC084200.1	MPP4	SCN1A	AL592183.1	REEP3	STX4	RGMA	HYDIN	ARL10	YIPF6	ZNF311	MON1B	NUTF2	ZNF383	LINC02100	RRAD	LINC02150	CDK16	AC102953.2	ZIK1	FGF9	AC231981.1	TTPAL	UBALD2	GTPBP6	ATAT1	MRPS18C	SMARCA1	PRKAB1	IKBKE	COL22A1	LINC02320	POLR1A	ZBED3	AL513548.1	FBXO46	AP1B1	DTX3L	ITGA2	RLIM	TMEM254-AS1	CCSAP	AL603840.1	C1RL	CTSB	TBXAS1	ATE1	AL020996.1	CDC7	CPSF1	FRAT2	TMX3	NUDT6	AL031599.1	TOMM34	CERK	ZNF136	TMC6	SLC12A4	IPO13	COL5A1	TRIM5	C4ORF46	MRPL49	FAM47E-STBD1	AC007611.1	AL590617.2	AC090921.1	CEP41	WTIP	ZIM2	AL024508.2	AL133352.1	GAR1	RTKN	KDELR1	KIAA1328	KIAA1143	ZNF574	CASQ1	GPATCH11	TIMP4	MCOLN2	KEL	AC132938.1	AC104964.4	DMWD	PRAF2	HHAT	GPT2	AC007448.3	OTOGL	GOLT1B	H2AFY	SKAP2	FBXO41	IL33	RNF214	MMP23B	HTT	ST3GAL6	KCNAB1	ANKRD20A3	CD4	JPH2	FABP7	AP5S1	PTOV1-AS1	ALDH3A2	TEAD3	MED9	RAB40C	CBWD3	SPRYD3	LINC01214	ARIH2OS	AC004594.1	EDRF1	UNC79	SKA3	PEF1	AC092111.1	AC026746.1	CDCA7	RABEP2	CLRN1-AS1	BTN3A1	CD302	TFB1M	PAIP2B	LINC00927	MFN1	AC026471.4	PORCN	ATP8A1	EXOSC9	PKHD1	ZFP37	POPDC2	AXL	CCDC114	POLR3H	AL353708.3	FAM118A	PCAT1	AC010809.1	PRMT5	CPT1C	SF3A3	WDR92	PCDHA1	AL157778.1	AC092364.1	ALG5	KIAA1024	ATP23	KLF8	RNF139-AS1	RBM4	USP54	TRIM56	SRCIN1	ADO	LINC02395	TSPYL5	SLCO5A1	STOM	FAIM	CHRNB1	LINC01607	ELOVL4	ARMC6	LPCAT3	CDC34	PDHA1	SMPD1	USP28	AC078909.1	CCDC14	MBLAC1	REEP6	GTF2H3	RTCA-AS1	FER1L6-AS2	ANK1	PLA2G16	NBR1	UBE2Q1	ADAMTS5	CCT2	SPIN4	AC011416.3	ACTR1B	AC105942.1	FRG1-DT	ATG2A	ETFDH	ZNF846	RNASEH2B-AS1	BRD8	FAM20B	PDHX	PPM1F	PAQR4	TMCC3	DYNC1LI2	COL1A1	AC107294.1	RHOXF1	FO393400.1	ADAR	AC068831.7	DEDD	TMEM143	CD46	NFS1	TANGO6	KIF3B	DBNDD1	AC011747.1	AP002748.3	C9ORF3	TSPAN14	AL512428.1	AC092162.2	LINC02149	MPP5	BGN
MOUSE_ASTROCYTES_TRANSCRIPTOMICS	CHEN_2020_2	RANKED		ALDOC	ACSBG1	CTH	ADK	GLUD1	IL33	FAM107A	UGP2	TTYH1	ADD3	AHCYL1	LUZP2	ACSL6	PAQR8	SPIRE1	HADHB	FGFBP3	CSPG5	NCAN	CHST11	SESN3	BAALC	LRIG1	FBXO2	GABRG1	RB1	NTSR2	HSDL2	BMPR1A	CLDN10	ACSL3	FMN2	FRMPD1	IGDCC4	GM2A	HEPH	CAPN2	FABP7	ATL2	L2HGDH	SLC25A33	SRC	AMER2	CTNNBIP1	ATOH8	HEY1	DBX2	GSTM1	SLC6A11	RASA2	SLC18B1	CLYBL	STARD6	FZD10	MFAP3L	PRDX6	LRRC8A	CMBL	ALDH7A1	DTX1	RBM20	TPRKB	CNTFR	LGR4	OAT	GFAP	ABCB9	BMP7	LSAMP	SLC7A11	ZNF687	SPRY2	MPV17L2	CECR2	DTNA	THBS4	COL16A1	TMIE	PGM2	AGPAT3	ABHD1	PELI2	HTRA1	TXNDC5	ACOT11	LRP4	PCDHGC3	CRY2	AMT	FAM184A	FREM2	AMPD3	CYP2J2	FBRSL1	BMPR1B	RLBP1	AKT2	CHST2	AGPAT5	CA8	NPHS1	ADCY2	HDAC8	TM7SF2	SLC46A1	HSD11B1	LXN	KCNG4	LPCAT3	FAM184B	LRP10	PCED1B	SLC26A6	ELMO2	NADK2	SYCP2	UBIAD1	SLC1A4	PROCA1	CYP4F2	EYA1	GYS1	TMEM129	TMEM218	MAPKAPK3	PAQR7	AK3	PPP1R14B	RGMA	SLITRK2	SNTA1	LRRC2	AGL	DHRS4	ARHGEF10L	IVD	SLC25A20	CYP7B1	ASPG	USP43	TFCP2L1	ROM1	SNORD42B	ZNF219	ALPK1	KIAA1755	GPAM	HIF3A	POLR3H	ELOVL2	WASF3	DZIP1L	LGI4	ZDHHC18	SLC12A9	TRPS1	RELT	CKB	GALNT4	NCKAP5	FZD9	SKIDA1	FHIT	PPP1R3D	PRKD1	SCARA3	CYP4V2	FAM181A	DHRS7	UTP14A	NAT8	ZNRF3	SLC36A2	RANBP3L	GPC2	EPHX2	FARP1	CMYA5	ACSS2	KIFC1	FAM161B	AIFM2	CHRDL1	CBR3	ACADVL	PAG1	PDGFRL	RNF180	GUCY2D	FZD8	PPP1R3G	CA5B	RAB34	RGS20	MUC1	GLI2	SLC13A3	ACSS1	SPRY4	XPR1	EXOC3L4	GLDC	USP51	RCN2	ZMPSTE24	ISOC2	SLC27A1	AASS	GPC6	SLC30A10	SDSL																																																																																																																																																																																																																																																																																																																																																																																																																																																																																																																																																																																																																																																																																																																																																																																																																																																																																																																																																																																																																																																																																																																																																																																																																																																																																																																																																																																																																																																																																																																																																																																																																																																																																																																																																																																																																																																																																																																																																																																																																																																																																																																																																																																																																																																																																																																																																																																																																																																																																																																																																																																																																																																																																																																																																																																																																																																																																																																																																																																																																																																																																																																																																																																																																																																																																																																																																																																																																																																																																																																																																																																																																																																																																																																																																																																																																																																																																																																																																																																																																																																																																																																																																																																																																																																																																																																																																																																																																																																																																																																																																																																																																																																																																																																																																																																																																																																																																																																																																																																																																																																																																																																																																																																																																																																																																																																																																																																																																																																																																																																																																																																																																																																																																																																																																																																																																																																																																																																																																																																																																																																																																																																																																																																																																																																																																																																																																																																																																																																																																																																																																																																																																																																																																																																																																																																																																																																																																																																																																																																																																																																																																																																																																																																																																																																																																																																																																																																																																																																																																																																																																																																																																																																																																																																																																																																																																																																																																																																																																																																																																																																																																																																																																																																																																																																																																																																																																																																																																																																																																																																																																																																																																																																																																																																																																																																																																																																																																																																																																																																																																																																																																																																																																																																																																																																																																																																																																																																																																																																																																																																																																																																																																																																																																																																																																																																																																																																																																																																																																																																																																																																																																																																																																																																																																																																																																																																																																																																																																																																																																																																																																																																																																																																																																																																																																																																																																																																																																																																																																																																																																																																																																																																																																																																																																																																																																																																																																																																																																																																																																																																																																																																																																																																																																																																																																																																																																																																																																																																																																																																																																																																																																																																																																																																																																																																																																																																																																																																																																																																																																																																																																																																																																																																																																																																																																																																																																																																																																																																																																																																																																																																																																																																																																																																																																																																																																																																																																																																																																																																																																																																																																																																																																																																																																																																																																																																																																																																																																																																																																																																																																																																																																																																																																																																																																																																																																																																																																																																																																																																																																																																																																																																																																																																																																																																																																																																																																																																																																																																																																																																																																																																																																																																																																																																																																																																																																																																																																																																																			
MOUSE_ASTROCYTES_TRANSCRIPTOMICS	JIWAJI_2022	RANKED		APP	PRKCD	ARC	H1-3	NR4A1	BCOR	PENK	TET3	CRYM	TET2	TNC	VEGFA	SH3RF2	PVALB	IRX1	POU2F1	BAHCC1	TMEM267	TNRC18	RPE65	SPOCK3	PRNP	PRR12	LRRC4	LYPD6	SLC17A6	FLRT1	MFHAS1	DNAI2	GAD2	C15ORF39	BRD10	SCG2	EPHB3	KIF21B	CPLX1	HIC2	ZWINT	MFGE8	DCLK3	AXIN2	PRKCH	GAS1	TRIB2	C2ORF68	EGR2	PDYN	MARCHF4	RGS9	GSE1	HIVEP3	GCNT4	HRH1	FAM78A	LCOR	NRIP3	TMEM200C	FAT4	HSPH1	KDM6B	TAC1	CALM2	SLC13A5	SERPINA3	FZD1	GFAP	RNF24	FAM163B	HGF	CECR2	EPHB1	PLAGL2	VAT1L	CELSR1	PPP1R3D	TMEM163	NEXN	SALL3	PPP1R3G	TIPARP	LGR6	RIT2	TMEM144	MN1	HPCA	TET1	SPRY4	HSP90AA1	NT5DC1	GNAL	BMP2K	LRRC4B	KMT2D	WNT7A	ARID3B	LHX6	ZBTB34	GLI1	TNRC6C	CDH13	GPR161	EP300	HPRT1	ZNF516	SPRY2	TMTC2	GRM1	NDRG1	UCHL1	DISP1	HS6ST1	ARHGEF6	PRKCQ	UCK2	STIP1	PAG1	APLN	SHANK1	BACH2	BTBD7	LURAP1	SV2C	HS6ST2	KCNB1	GRIN2C	MAP7D2	CREBBP	FREM2	SCRN1	SMAD7	LRFN1	ITGA7	DRC12	DYRK2	GRIK5	CHSY1	HSP90AB1	JAG1	CCDC8	TMEM170B	WIPF3	PTCHD4	GPR153	REM2	HMGB2	NLGN2	GPC6	ZNF282	PATJ	C1QA	ATP5IF1	INSYN1	KCNJ16	BTG2	SYNPO2	FZD7	ACOT7	SETBP1	TMEM130	CLEC3B	NECAB2	PLEKHD1	FJX1	CHRDL1	EPS8L2	TESK1	BAZ2A	TSPYL4	C1ORF116	ARK2C	ELAVL2	NSF	ZNF592	NUP98	TSPOAP1	PNPO	RRP12	MED13	ALPL	CGREF1	SALL1	SLC32A1	DOT1L	NR2F1	SLC15A2	CCT7	CNIH3	CA8	HMOX1	CCT8	ALAS1	RAB3D	CRTAC1	DONSON	ADORA2B	NAPB	SPATA13	SRSF6	FBXL19	N4BP2	THAP2	TXNIP	ATP6V1D	MGAT4B	SIX3	POU3F4	ATXN7	KIF3A	NDP	RSRP1	NFATC3	DNAJA1	ATF7	EFNA5	PRKCB	NDRG4	MNS1	SLC30A10	B3GALT1	SUSD2	GAP43	H1-2	PLEKHG3	AGAP2	MCM5	SOX11	LANCL3	LNPEP	DNAJC2	MED13L	RAMP3	PTGS1	MCM2	SOX21	KCTD8	NAPG	RNF217	MIDN	REST	LDLRAD4	GPR137	HSPA1B	HAT1	PER3	PLA2G5	TMCC1	ADAMTS9	ADRA1A	ZNF467	ZBTB7B	INO80D	STRIP2	TEKT1	USP5	SH2D3C	EFNA2	TAB2	GPR146	KMT2E	RGS10	EMX2	SLC35D3	BCL9L	C1ORF21	TAGLN2	PTCH1	EXTL3	TAFA5	ATP6AP2	PSMD6	COQ3	GPR19	KCNK2	GAD1	CHGA	MGST3	CHGB	ATXN1L	DDIT4L	OTX1	CYTH4	CHD7	ZMAT2	ZFR2	SOX8	IFIT1B	SOS2	PIGM	PKD1	FN3K	TLCD3B	MEX3A	STMN3	PLEKHG2	HOMER1	GNL2	AGMO	VASP	CDH19	COCH	LGALS14	GARS1	SERTAD3	ADRB1	GDF11	MYEF2	FAM181B	TTC28	CX3CL1	HDGFL2	ZNRF3	LIMD1	B3GALNT2	LPL	RBM28	ZIC5	NELL1	HIVEP1	RARB	HES5	FAT1	PTAR1	SLITRK5	BNIP5	CYBC1	FOXN2	SORCS2	GRB14	EPOP	RBM15B	GALNT13	KLHL25	SPRED1	SPSB4	SETD5	TLCD1	UBE2G1	EFNB1	ENPP5	DPP6	SHTN1	C6ORF120	RFX7	DROSHA	GRHPR	TUBA4A	POU3F2	INPP5J	SEMA4B	NDN	NECTIN3	ENO2	ZFHX2	ITPRIPL2	BOC	PPP1R14A	CALB1	KCNK4	FABP3	DCUN1D3	LRP1	LGR4	TRIL	CCDC66	PDE8A	SBK1	BCAT1	ACAT2	CASP8AP2	SEZ6	MSL2	MAL	CCDC112	USP18	GSDME	SLITRK2	CCT3	CSRNP1	SOCS4	TUBB3	KBTBD8	CDR2	MFAP3	PHF21B	LCORL	KCNN3	PTPN5	SLC7A11	GAREM2	PTPN12	DNAJA2	CMTM6	LRRC8C	MGLL	OLFM3	SNX2	POU3F1	LRTM2	NEDD9	DDIT4	DDX1	CFAP210	PACSIN1	BCL9	HNRNPA3	VGF	TATDN3	RANGAP1	FLYWCH1	GUCY2D	CYP4F2	ST6GALNAC5	ARID3A	LYRM7	GEMIN6	NCDN	EIF5B	WNT7B	FGFR3	NFAT5	RGMA	TNRC6A	TRIM35	PELI2	TARDBP	C6ORF62	SQSTM1	CHST1	GLI3	ZNF169	ZNF383	PDE7A	RARA	NIPSNAP1	TCP1	GRIN3A	DPF3	ZFP36L1	SULT4A1	TUBA8	SH3GL2	ADGRB2	USF3	STK39	RGS4	SOX7	ZNF436	CDH11	EEF1A2	KCNA6	GOT1	SYP	KBTBD11	SSB	HNRNPA2B1	GRB10	RETREG1	ATG4D	ZFTA	CHCHD6	RAPGEFL1	HSF4	ETAA1	G2E3	LARGE1	TLR3	ZNF217	PFKFB3	FTSJ3	CAMK4	NXT1	TRIB1	MAG	SLC25A18	AMER2	INA	PKM	GRID2	FRMPD1	AARS1	FAM217B	FAM135A	PLEK	XYLT1	CPEB4	SETD1B	PIK3C2A	ATP6AP1	PER1	ROGDI	JUNB	RCOR1	CCDC39	PDE1B	TSNAX	DNAJC21	IER5	KCNAB1	PDZD8	ATP1A3	PSPC1	SYT5	EPB41L3	SLC43A2	PPP1R15B	FUT9	TRIM68	ACVR2B	GPBP1L1	PURG	UBB	SERTAD2	TTC4	MERTK	ESCO1	CENPB	KIF7	RASGRP2	KIF21A	TRPS1	TRIM8	CCDC71L	SAE1	APC	AP4E1	FKBP5	RREB1	YOD1	SH2D5	SLC27A1	KIRREL2	TPD52L1	TLE3	LCAT	MASP1	SYT6	DLG5	DDX46	TMEM121	TAMALIN	RIOK2	ABCF2	NARS1	NET1	CCDC136	SEMA3A	LRP8	BRINP3	ARL6IP6	ASPG	ZNF646	STMN2	GABBR1	IP6K3	DACH1	ITIH3	DIS3L2	EIF3C	C1ORF50	DCHS1	FZD2	DIRAS1	GNG4	SQLE	CYLD	PPP1R3C	SOX2	TOMM34	DPCD	MIDEAS	GDAP1L1	PRKAB2	AHSA1	MGAT3	RAB30	LDB2	C1ORF174	ESRRG	PDZD2	ANKRD39	CEP85L	QSER1	FCHO1	PPA1	NR3C1	FAM117A	CAMKK1	MBD6	TOMM70	HSPA12A	CLXN	SCRG1	NOTCH1	TMEM59L	DZIP1L	MAP7	YME1L1	ELF1	THAP12	CDC37	PRKAR1B	NBEAL1	ZFP14	FZD9	TP53RK	PAMR1	AFF1	P4HTM	CA2	ADARB1	SLIT3	KIAA1210	LAIR1	EIF3J	MYOC	ZNF740	NPTX2	CLSTN3	SOX13	NFIB	TNNC1	SRBD1	SHISAL1	MATN2	SPOCK2	COL6A2	ELK4	SLC7A2	TMTC3	ABTB2	MYCN	ZC3H12C	THSD7A	TMEM25	RND3	FAM181A	NDUFAF7	NEFH	C1GALT1	SSH1	RASGEF1B	LCA5	DDX28	SGPP2	EGFL6	FSD1L	BMPR1A	TOB1	ZBTB37	P3H4	DNAJC7	CCDC88A	GALNT4	ISG20L2	ATL2	PRKAB1	CELF6	ITGA6	TGDS	METRNL	NRXN1	PTPN4	GPX3	MRPL39	TAOK1	FZD8	SPEN	LRRFIP1	STX1A	ZNF195	ARHGEF10L	FAM171B	BFSP2	GEM	PCDHGA9	ZNF804A	RHBDD3	CSGALNACT1	CAMKV	SLC25A12	VIPR1	GLI2	KRBA1	PSMC1	RRP1	ISG15	NRXN2	SYT2	NRARP	TUBB4B	PFDN2	FMN2	TUBA1C	DRG1	PLEKHO2	TRIM25	IFT81	MRPS15	FBXO46	SOX12	SRRT	SLC16A6	TUFM	SIAH2	GMPR	VPS13D	MSANTD3	SPRED2	CADM2	DENND4C	TMEM51	MOB3C	INAFM2	SCN4B	USP36	CCDC117	CGNL1	MXD1	ANKRD33B	SLC38A2	GPR6	ABHD13	ERN1	GNL3L	FSCN1	MYORG	LYN	COX8C	DAZAP1	ATP6V1C1	RGS2	NTN3	FGD4	AK4	MIPEP	PRKAR2B	PCGF3	BMPR2	LRP4	PEPD	SIK1	HNRNPH1	MAP3K1	ZNF121	ATXN7L3	SGSM1	POU6F1	NECAB1	TRMT9B	ISOC2	VPS13B	GTPBP4	POLH	GPRIN3	TP53INP1	NPTN	TRAF3	PAQR7	AJAP1	ZBTB5	STK40	SNRPN	MSL1	DMRTA2	ENTPD2	CBR1	GSTO2	PDE10A	GOT2	RPL29	MAML1	HDLBP	BICRA	NIM1K	NR4A3	ARPP21	FBXO30	QNG1	MSH2	CYB561	PPME1	DYRK1A	SLC1A1	STARD8	YWHAB	CETN2	SAMD10	TEPSIN	GPLD1	NAB1	NUDCD1	UBN1	CAP1	MTREX	NCKAP5	TYROBP	RAP2B	DUSP1	TMEM120B	OXR1	GPC4	THOC3	CTSS	SLC30A4	MTF2	FRMD4A	LONRF2	LIN7B	DNM3	SEMA4C	KLC1	STK19	HSPA4	SLC22A23	DIPK1C	PSKH1	GBP2	ADCYAP1R1	TRIM46	KMT2C	MPP1	FTO	YJEFN3	LHX2	ZBTB39	LTBP1	CDKN1A	PRKN	DCTN6	CLIP4	ABCG1	PWWP2A	MFAP3L	BRPF1	PIH1D2	SYPL2	ARFIP2	RUVBL1	ZC2HC1A	MMP28	CAMK2B	ZBTB47	GABRG1	AGFG2	GRIPAP1	SBF2	NCBP1	LIFR	KIAA0586	ALDOA	DDX54	KNOP1	MRPS22	E2F3	CEP350	SMARCA1	GPT	ZSCAN22	LHFPL2	TSHZ1	IRS1	USP11	SERBP1	NOM1	ZNF574	ANKRD35	PTPRN	DNAJC11	COL11A2	VPS41	OSBPL10	SRP54	EOGT	INHBB	ZNF250	GJA1	PJA2	B4GALT2	RBM5	DENND5A	UBC	HHATL	SMYD5	IGDCC4	SOCS6	GPCPD1	RAP1GDS1	ASIC4	BST2	ELP3	TMEM63C	NDUFS2	GMPR2	HNRNPM	NUDT14	TSPYL1	ZCCHC14	KCND1	PWWP3A	CYP51A1	MOBP	RTF2	ADSL	MTMR7	BBS4	ACVR1C	DPYSL5	ZIC2	PPP2R3A	PPP2R1A	THOP1	RELL2	BCORL1	RSAD1	STK32C	DESI2	SUGT1	C2CD2L	BMP7	ZFPM2	GART	SPIRE1	EEA1	ZNF354A	CNTN2	CRLF3	ZNF641	HYOU1	JOSD1	TAF5L	CCT5	NME1	CEP41	FSTL4	ANXA6	MINDY2	ZNF513	HARS1	MAP3K2	RSL1D1	ZNF233	DCAF10	CD248	IPO11	GHR	VGLL4	KCTD10	DAB1	NHSL1	IDH3B	TSPAN14	LRRC75B	SAAL1	ZSCAN20	VAMP1	TRAF4	FAM78B	TSHZ3	KLHDC4	SLC2A13	PDGFRB	UNC45A	FANCM	CA14	TLCD4	DENND1B	SPRTN	PSMB7	EMB	JMJD4	SCFD1	PSMD1	TLE4	POMT2	CPNE5	SOX10	MDH1	LRRC23	ADAMTSL4	FASTKD1	LZTR1	CBARP	NECAB3	TMEM11	PCDHGA12	CACNG7	CRIM1	TENT4A	RAB7B	GBP4	HTD2	FBXL14	ZNF146	SLC35D1	B3GAT2	SNED1	EIF2S1	SOS1	ZNF324	CPLX3	SLC24A4	DCAF17	ARPC3	DBP	NONO	ZFP41	PFKP	GRK3	STK17B	NETO2	ESYT1	CCDC181	NEFL	MEX3D	COX20	DCAF12L2	IRAK2	ADGRL1	ZBTB33	GALNT11	DUSP6	TMEM109	GLIPR2	MKS1	GNB5	PTPN6	CAPRIN1	ZCCHC3	CGGBP1	DSE	GRAMD4	KLF4	FGD6	ASXL2	TNRC6B	TBKBP1	ST8SIA3	ERMN	ZBTB41	ZNF628	RTRAF	NAPA	FAM133B	MYO1D	LYPLA2	TMEM108	RBFOX1	KLHL28	TERF2	ATP6V1E1	ABCF1	BICRAL	USP42	PIK3C3	PPID	MCHR1	LEPROT	KIFBP	SEMA4D	RSPRY1	RNF112	RESF1	NAB2	GEMIN8	FAM13C	FARSB	ZFAND2A	TRAPPC14	ELAVL4	TMEM132D	ITGB1	ZNF112	ACTR2	RDH5	PIGC	LONRF3	L3HYPDH	MAGI3	GGA2	ME2	TTC33	IL15RA	REPS2	H2BC13	PRKAR1A	CAMK2N1	MRRF	STXBP1	CASTOR2	NOL4L	CCDC50	PLCB4	NUDT11	JPH4	NATD1	FOXJ2	ARID1A	FBXO8	GLYR1	KDM2A	CRYBB1	MNT	CFAP298	POU3F3	GSTM2	NSG2	LAMC2	TUBB4A	GABRD	MYL12B	GTF2H2	CPQ	SPRYD3	CTDSPL	DNAAF10	TULP4	ACY1	PPFIA4	IGSF8	BTG1	PIERCE1	DRD1	SIX5	NAV2	ELAPOR2	LDLRAD3	TMEM126B	DTX3L	DNAJB6	RARS1	SNW1	APPL1	PRP4K	EXOC6	FUBP1	SRGAP3	GCC1	ZNF251	SAP30	CDC5L	GPC3	YARS1	BIN1	EPHB4	PTK2B	PGM3	DEXI	DZANK1	ADORA2A	EXOSC10	RNPEP	DTX1	MATCAP1	SULF2	L1CAM	NINL	PELI1	RHNO1	TRAM1L1	HSPD1	MFSD14A	CALR	TSPAN2	EDEM3	SPOCK1	LYZ	ZBTB44	IDS	HSP90B1	UPF3B	ERBB2	ELMOD1	ARMH4	SMU1	RMC1	NYNRIN	CHAC1	TXLNG	CABP1	NR2C1	ZNF287	SH3BP5	STEAP3	MAP2K3	NR2C2	ADRA2C	PBRM1	NUDC	ENTR1	TMEM240	ESD	HIRIP3	NANS	BRD2	MTHFR	DNMT3A	CENPQ	CPSF4	VRK1	SS18	TRAK1	CHRM2	UCKL1	SH3BGRL3	GRIN1	SPAG6	MAGED1	DNAJC12	NCEH1	SLC38A1	MEGF10	IMPACT	SNAP91	SERINC1	CNOT6L	TRIM62	ITGB3BP	NUFIP2	RTN4RL2	HEYL	ZNF597	FRA10AC1	LTO1	UGT8	FAM107B	AFTPH	TSC22D2	RASSF8	ELAPOR1	ZNF865	DOK4	SRRM1	ZBTB22	METAP1	MCAM	KCNC4	CDCA7	KCNC1	ATP6V1G2	CACNA2D3	SERPINB6	C1QTNF4	AFDN	CHST2	PCDH10	H2BC18	PLXNB1	ASIC2	APLF	GADD45G	PPP1R15A	LFNG	PHF12	HBA2	LRRC58	EXT1	CILK1	NOLC1	AP3M2	NELFCD	ETFBKMT	CARS1	RSF1	RMND1	MAN1C1	PRRT1	PADI2	CLDN12	PUF60	PCDHGB5	SNAP47	C21ORF91	RNFT1	FLYWCH2	NOP14	NICN1	TMEM60	ATP13A3	NRSN2	OTUB1	HNRNPH2	NALF2	MTHFD2	RTN1	AKAP5	PHOSPHO2	GAS8	ADCY6	NR2C2AP	PFDN1	PRRX1	COPS2	PPARA	STOX2	ADD2	NRDE2	TSACC	DYNC1LI1	SEMA7A	ALDH18A1	PSMC6	ETV1	SPRY1	PPCS	PSMD4	RNF128	KLF2	BAIAP2	TTC19	RAB22A	CCNJL	FAM53B	CCAR1	NUB1	ROCK1	CA5B	GSTT2	EGFR	RTCA	VPS45	CDK11A	CDC34	KCTD6	C9ORF78	YIPF6	FUT10	DNAJA4	SLC44A2	BPNT2	FGFRL1	CAPN15	SCARA3	ZBTB20	RUFY1	RRP7A	CSGALNACT2	PAQR8	ALK	RAB3A	DGKI	CAPSL	UCP2	COG3	NRG3	LMF2	MGAT1	PNP	CLIC4	EGR4	HEMK1	FAM222B	H2AC18	PSMB4	CLSTN2	PARP3	IKZF4	LARP7	IGFBP2	APBA2	CYGB	NUDT16	SHROOM3	MACROD2	EPB41	TBC1D17	UVRAG	DHX36	CUL2	MCM6	RCL1	KLC2	IFT52	ATP6V1B2	ZNF768	RNF11	ANKRD34C	TAF4	NOL8	CFAP263	GUCY1B1	KIAA1755	AQP4	ZNF322	SEPTIN8	DLG4	HRK	ACTL6B	NMNAT2	ABHD14B	MDGA2	FLT1	PCNX3	PTER	ZNF770	TOR1AIP2	SP9	LRP3	MMP14	PIK3CA	MATK	ALG5	ACTR1B	DNAJC8	MYO1C	MDGA1	HSPB6	RLF	LTA4H	KCNQ3	C12ORF43	NLGN3	DYNC1LI2	KCNQ4	RALGDS	SLC7A14	PANK3	SDCBP	ECEL1	MAPK7	PON2	AAGAB	DDX5	ATP5F1A	STX8	ARMC6	MDH2	OTUD3	PSMC5	HOPX	RBM20	PREX2	SLCO1C1	HABP4	LRIG1	SLC12A5	C22ORF23	HHIPL1	ARHGAP27	NAT8	VAV2	SOWAHB	SARS1	DPYSL3	GPATCH11	ABCA7	PLEKHF2	TMEM178B	PRSS23	KIAA0513	RPL15	PLP1	SUPT5H	METTL15	TCF25	GPR88	FKBP8	MAEA	MAPRE3	ANAPC2	DUS3L	APMAP	CCNJ	DBX2	PRMT3	DHRS3	OAF	ODAD3	STAT3	ESF1	DHCR7	HTATIP2	COPB2	ZNF407	SLC31A2	HSD11B1	AMZ2	CDYL	EIF2B5	U2AF2	AP1S2	FAM81A	DIO2	YTHDF1	CLNS1A	TALDO1	APOBEC1	PITPNA	KLHL42	NLK	CBR3	NR1D2	HAPLN1	ANKRD34B	IQCB1	UACA	MEAK7	BDH2	CFLAR	GDI1	ZNF142	NPTX1	YWHAG	HSPA1B	MTSS2	IFI27L2	ORC3	RNMT	SST	SNX33	SLC46A1	CRYL1	LRFN3	HBEGF	SUMF2	EIF3E	ZNF512B	SUCLA2	TUBB	ATXN10	SYNDIG1	WDR25	ZPR1	AHI1	INSR	SC5D	ZNF512	CBFA2T3	SKIL	DIMT1	TUBB2A	TAF3	RAB3B	IQSEC2	OLA1	GLOD4	RARG	NDST1	MPG	FOLH1	COBLL1	IMPDH1	CAP2	ADNP	KCNG1	ENOX2	EID2	AXIN1	GIGYF1	DMP1	XXYLT1	SH3YL1	KCTD7	LATS1	SLIT1	GPN1	FNDC4	GALC	MIER3	AUH	C1QL3	HEXIM2	GXYLT1	ZC3H15	PPP1R3E	CSF1	PER2	RBP1	PCDH11Y	ENTPD7	ZNRF1	ZNF629	PRPSAP2	GALNT7	DRC1	STMN1	PCBD1	NAT9	EIF4EBP2	LINGO1	TBL1XR1	SCRN3	MARCHF9	NCKAP5L	CCDC51	NR2F2	BAZ2B	LHFPL3	ELMO1	CUEDC2	SETD6	ITGB8	BCL7C	TTC23	SLC35C1	ARID4A	RTN4R	ZNF213	INKA1	AP2A1	DOCK1	CHRNB2	LZIC	SLC1A3	KLHDC8B	VBP1	IGSF9B	GRM3	TMEM121B	UBTD2	KCNH5	NUDT18	PXN	HEPACAM	NFKBIZ	ARHGAP24	EIF4A2	ELOVL7	PHAX	ITPA	SLC26A6	PRMT7	REEP1	LGI2	RPS7	PKP4	ZCCHC2	ERCC8	RTN4IP1	PLAAT1	BLTP3A	KCNAB2	OXLD1	GLT8D1	DERL2	ZBTB8OS	CYS1	UBTF	NCAN	SLC39A9	RYK	IDH3A	NBEAL2	C3ORF38	DDR2	TM7SF2	MPP3	LARS1	TGFBR2	ABHD17B	PBX2	EYA1	SEPSECS	SCLY	DHX15	MAN2B1	SGK1	PYROXD1	MAPT	ADGRA3	IGBP1	SPRYD4	LLGL1	ZBTB1	AHDC1	CALD1	NTM	CNTNAP2	FAM174C	LPIN3	RPH3A	GAREM1	RNF43	CYB5R1	JMY	GPC5	ATOSB	KLHDC9	WNK1	PSMD13	FBRSL1	TIAM1	TIRAP	DCTN5	B4GALT6	PARP2	PLPP5	RAP1GAP	NFIC	PCDH17	ALKBH5	FLCN	PLCXD3	KMT2B	CCT4	PRPF6	GPR37	MBP	TRAF5	RAP2A	CALML4	CDC14A	PARM1	UCP3	APAF1	LRRC2	COA3	ABCE1	STIM1	PSMD12	ST3GAL2	E2F6	HID1	GPI	NEDD1	INPP5D	CCT2	ADGRL2	FLII	HSPA4L	PES1	PDPK1	SSRP1	BIVM	MRPL21	GSS	SLC7A4	PPP2CA	RAB40B	PPIL2	CPNE4	RSRC2	ADCY2	LMNB1	PLK2	RNF38	ELP2	CELSR2	OTOF	NSDHL	SNX18	TPGS1	ACOT9	GTF3C5	CYP20A1	APH1B	AARS2	ANKRD63	MRPS25	TMED1	GLT1D1	PTPRZ1	SLC39A12	AGPAT3	SEMA6D	FHAD1	SPATS2L	NOMO3	SMURF2	NDUFB5	HS2ST1	EIF3L	FGF14	CHN1	RGS14	GABRB1	RAI1	ZC3H3	DMXL1	MFSD13A	KIF13A	PCDH7	SMYD1	TGFB2	CORO1A	ZBTB12	TMEM165	CNKSR3	RAP2C	MAGEE1	MTCH1	SLC30A3	PSMB1	PPP2R2B	DOCK10	SOX9	THEM4	RACGAP1	CYP4F8	PLA2G7	TRIM32	OCIAD2	GDF10	HDHD5	LAMB2	NFU1	GET3	INTS4	LCP1	CHPT1	MAP3K10	HMGA1	EIF4G2	NPR3	ADRA1B	SLC35F6	MECR	TRAPPC12	TLN2	ICA1	DNAAF11	LRRC75A	ANK1	ATP6V1H	CCDC85C	TBL3	AXL	HTR2C	ATP2B3	FAM13B	BAG2	FAM98B	MIER1	RND1	CREBL2	RAB27B	H2AZ1	DNMT1	CRACD	HNRNPR	MON1A	TMCC2	SFXN4	GSPT2	ZNF280B	PHACTR4	TPPP	PEF1	TCF7L1	ZNF239	DDX51	URB2	ZNF131	TAF1C	REEP3	BRINP2	ANXA11	FNBP1L	HSPA9	ZNF668	SPON1	POP4	KPNA3	SLC48A1	MPHOSPH9	ETV4	PRIMA1	DDX39B	COL4A1	CYP26B1	PCSK6	TSPYL2	USP22	GPR12	RWDD2A	LNX2	CLSTN1	MYO10	TUBA1A	ZNF266	DNMBP	SNN	FAM169A	TINF2	DYNC2I2	TMEM164	ANXA7	VCP	ASNS	ATP1B2	BTBD17	GALNT14	BCAM	EXPH5	SLC6A7	NFKBIA	DLAT	FGD1	EML1	SORCS3	LRRC24	ARL5A	ILF2	PDE7B	TMC7	NPC1	MFAP1	BCL2	VSTM2L	BORCS8	HRAS	TNFSF12	USP53	UBAC2	PCED1A	SNAP25	LCMT1	MFSD14B	KARS1	RNPEPL1	SYT4	BCAN	SCEL	PAQR4	TNNT2	DHCR24	WDR35	MSI2	SART1	FOXO4	GLS	LRP6	MAP3K3	UBA2	SEMA5B	TRHDE	ADD1	TMX4	DOK7	RDH10	SIRPG	ASXL1	CNOT7	NRIP1	PRPS2	MMAB	DEAF1	SKIDA1	LUC7L	ZNHIT6	PMP22	SLC35F5	SORBS1	LAMP5	DUSP16	HS3ST3B1	EXOC7	SLC1A4	RNF167	NEUROD6	GRSF1	MTHFS	NUP88	NUP50	DNAJC27	NVL	VIM	KCNMB4	BLMH	SIN3B	RSBN1	PPP2R3C	KIFC3	CNTNAP4	MAST3	MICAL2	ICE2	COQ10A	CNP	MOB3B	USP33	ATCAY	SGPP1	IFIT3	WARS2	ANAPC7	FIZ1	P4HA1	ECHDC2	DCTD	ZSWIM4	KIF5C	GPAM	TSKU	NAAA	CINP	LPCAT3	QPCT	LYRM2	SNX10	SLX4	ZNF274	TBL1X	NF1	FRS3	ABRAXAS1	AQP9	TOMM40	TMEM243	MICALL2	KYAT3	CA10	PDK3	ANKRD52	TFDP2	TIMM17B	RMND5A	PPP4R1	VAMP3	EPN3	RIC1	MRPL52	NAP1L1	PHACTR1	NRG2	VANGL2	CDCA4	MKLN1	C4B	MAN1A2	PNMA8B	TRMT10C	FOSB	ZBTB10	SACS	GABPB2	ACSS2	PPP1R1B	PHF23	CALM3	NSG1	THY1	DNAJC17	GPR89A	DUSP4	NAP1L5	KRT9	G3BP2	PTPN13	UBLCP1	GPSM2	KHDRBS1	DYRK3	KANSL2	PJA1	DDX27	TMEM204	ENTPD1	SCARB1	ATAD2B	RORB	GUCD1	ENTPD5	PSMD14	PIK3R1	C14ORF119	PACSIN2	CFAP410	ZDHHC2	RDH13	BCLAF1	ZNF652	GLMP	DYM	JAK2	DSTYK	MLLT6	GLIS2	LRFN5	AGTPBP1	TTC21B	KMT5A	MDM2	ANKRD40	MAML2	CALY	SUGP1	ZNF845	PGRMC1	FILIP1	TENT4B	PRRT3	TBR1	ZNF143	UBE2V1	DRAM2	DEK	HIKESHI	TRIP11	XPO6	PTN	FAM184B	OSBPL11	KDSR	TSR1	CTXN1	TTBK2	INSIG1	MTHFD1L	GAL3ST3	TRMO	CX3CR1	FGFR2	DDX25	EIF4E3	SEMA3C	KANSL1L	CCDC9	STK10	USP19	FH	AIMP1	EFHD2	BMERB1	SS18L1	H1-0	PRKCG	SLC25A23	RHPN1	PAF1	PRR3	SCN2B	LRRTM3	NCL	NOTCH3	NAGK	NOC3L	XRCC4	TRPC3	SCYL3	MEAF6	RSPH4A	ZBTB48	UMPS	KCNA1	NT5C2	UTP6	FEZF2	RETSAT	DLST	CACHD1	CEBPD	SHFL	DGKG	TOP1	DGAT2	PRADC1	SLC9A5	ZDHHC23	SANBR	DDHD2	DAG1	NFATC2IP	FGGY	BOK	FBXO6	KIT	PA2G4	TRIM11	TENM3	PANK4	NCAPH2	BBOF1	MYNN	LARP6	STON2	DPYSL4	OSGIN2	GGA3	TAMM41	ZFHX4	GALNT2	RAD1	TRAF2	AARSD1	OPA1	THUMPD3	ETNPPL	GRIK1	HDAC11	GOLM1	THOC5	LSS	CYB5R3	SELENOP	PTPRT	PRR14	PHLDB1	HOMER2	PDSS2	RBFOX2	HSDL1	ARID2	RPS4X	RC3H1	GPANK1	KLF15	THAP3	TERF2IP	RAN	ZNF711	SEC23B	MAPK11	WSCD1	IL1RAP	ODF2L	NAE1	RRM2B	USP6NL	AP1B1	WFS1	BMP3	CLMP	SLC2A12	MORF4L2	FAM124A	GNA12	CCND2	DPY19L4	NEO1	AMER1	HTATSF1	DAPK3	MIB2	NDUFS4	VPS8	PLPPR3	WWC1	C14ORF28	ATP5F1B	ADAM22	FAM180A	ARSK	ATP6V1A	LBR	NWD1	MYC	MED30	GBE1	PLCD4	CHCHD2	KATNB1	ZHX2	TMX1	ACTR5	ZNF48	DENR	PCP4L1	H1-1	THBD	CAPG	CSTF3	CFAP97	ALDH1B1	GID4	ALKBH4	ASB1	PDXK	IFNAR2	RXRG	DNAJC9	SLC29A3	COPS3	HNRNPC	IER5L	SRP68	RIDA	PRDM4	FEN1	SCHIP1	DR1	CSPG5	ZNF609	NR2E1	OFD1	CCN3	KRT8	PKD2	PSIP1	SLC2A1	TMEM18	CD74	C1GALT1C1	QKI	HNRNPA1	RC3H2	AQP11	RELT	C11ORF24	HOOK1	TSPAN33	DVL2	SHB	EHBP1L1	SLC6A1	KANSL1	EDIL3	ABL1	AP2B1	LMO4	ATE1	SLC1A2	SAC3D1	SAMD8	FAM53A	SLC4A1AP	KANK2	ABCA1	MYO6	ADAR	NR1D1	PSMD7	PGBD5	PTRHD1	TRIP4	CA7	YWHAQ	PLEKHB1	STXBP6	ACTG1	SLC24A2	TMEM229A	PPP4C	LDHD	ANKRD45	HRH3	SPICE1	VPS26A	CCAR2	CPNE9	GNG11	SPRYD7	ING2	ERMARD	ANGPT1	ZC3HAV1	NT5C3A	USP24	SPTBN4	KLHL13	PSMC2	SF3B2	COG4	EPS15L1	MED18	RNF14	JTB	PCDHGC3	PEDS1	ZDHHC5	HAPLN4	SZT2	HAPSTR1	SLC4A10	CLASRP	ATP1A1	HPCAL4	PSMD3	NEK1	WDFY2	CDK5R1	ZNF195	EHD4	ABL2	FOXP2	DCDC2	SPAG9	RXYLT1	VASN	CCDC191	DYNC1I1	CCNH	UBE2O	ATP6V0B	SMPD2	EPHA4	CNOT6	AZI2	SCUBE1	ID3	IGLON5	STK35	SGSM3	GHITM	LANCL1	CYP2D6	XPO4	PRKCZ	TGFA	MGA	NELL2	GOLGA3	DTX2	HEBP2	NUP153	NME6	TTLL4	MVD	NPY	COBL	KCNIP1	PNMA8A	MAST4	TYK2	PPP4R3B	ZKSCAN8	NSUN2	ASPHD2	SLC6A17	SH3PXD2B	MORC2	CLP1	MAP4K3	POMC	HNRNPUL2	RTKN	TIMM21	KRI1	AP5Z1	SLC7A10	SMCR8	PDGFC	GPR173	GGNBP2	GAN	GDPD5	ACHE	HERPUD2	MAP3K11	EML2	GEMIN7	OTUD4	CMAS	LSM12	FIGNL2	EMP2	ARHGAP25	SEPTIN7	RAPGEF3	CDO1	ATP2B1	ELF5	ATP5PB	ZNF800	MAPRE2	CDC42EP3	SYN2	WNT4	MSI1	SRSF11	PLEKHG5	PPP3CB	OGFRL1	AASDH	CTNNBIP1	SNX1	CSRP2	FAM149A	PLK3	ODC1	ZBTB6	OMG	SKI	PTP4A2	RELB	NOL11	LRRC4C	ETNK1	TMF1	NECAP1	RAMP1	ARL5B	CA4	PSMD11	CELF4	NDUFS3	RBM45	SLC25A35	DNM1L	IFFO1	TGIF1	CTPS1	COPB1	ZBTB18	CASP9	NOVA1	MAP1S	TRIM26	CBLN4	PLPP3	F3	CLTB	CAV2	UBASH3B	RNF19B	RHOBTB2	LONP2	SOAT1	FERRY3	FBXO21	SORT1	LIN7A	LATS2	GRIP2	APEH	CARMIL3	INSYN2A	SNRPA1	TRPC4AP	RNF41	AKT3	SNCAIP	PUS10	NTNG2	CHIC2	ZSCAN21	MPZL1	INF2	PIGL	CTDNEP1	PGGT1B	SLC16A1	ARL10	PROSER1	AVEN	UBIAD1	TMEM68	MRPS27	FEM1A	NXPE4	SOCS7	RNF103	CNTN1	PSRC1	HOMEZ	RBP4	CTDSP2	ILKAP	RACK1	C4ORF50	HIPK2	BLTP2	ISYNA1	BMPR1B	PGAM4	CELF5	OLFML2B	LIPT1	XPNPEP1	TRIAP1	ITPR1	KCNK9	SDF2L1	PCDH19	STX12	NIN	VCAM1	THUMPD1	MRPL41	ACTN1	COG5	CCDC86	FAR1	MDM1	KCTD15	CALB2	CCNT1	IPCEF1	LGMN	SDC2	PRMT5	ZNF334	IFITM10	TOP1MT	MLC1	CBFB	HIF3A	C2ORF81	ATAD3A	ARF1	SYNDIG1L	PREPL	AP3B1	KLHL8	ETNK2	IFT88	ADCY5	SLC25A10	KLHDC2	RHBDL3	MRPS14	GTPBP1	IGFBP3	PEG3	TSPYL5	GABRA1	PTPN3	TUBG2	EMD	UBTD1	SCAI	RPS6KL1	TUBA1B	IFT122	MRPL19	NOL9	SLC12A4	INTU	SWSAP1	NSFL1C	SLC35E2B	CIDEB	EMC9	CEP76	DCTN2	VSNL1	UGDH	WDFY3	PYGM	METTL25B	MICAL1	NUP54	PIK3R3	KLHL15	EIF3I	FZD4	LRPPRC	AP2A2	NOC2L	NEK3	JAM2	PHF13	RALYL	EIF4H	ATG101	C6ORF226	INTS12	CHD9	SART3	TPM1	NR3C2	CAST	ZNF606	PLS3	ARAF	EXOC2	BEX2	NUDT12	RFX3	TOX	C11ORF97	ELAVL1	PTGR3	TBCD	ACAD8	UBA5	PCDHAC2	ZFP36	SEPTIN3	CCNY	SLC22A17	EPM2AIP1	SLAIN1	NFIA	NKIRAS1	CORO1C	ACLY	RANBP3L	CIT	MRGPRE	NIPA1	CCDC120	ZNF362	INPPL1	SF3B3	ST13	CAMK1G	PAK4	MED9	FBLL1	FAIM2	SHISA2	COPG1	LRP11	SYT10	INTS13	ATIC	ZFP3	GTPBP3	DNM1	AGBL4	CSTF2	CLDND1	DACT1	ENOX1	HTR6	CACFD1	ZGPAT	RAB11FIP5	H1-4	RGMB	PLXNA1	ZNF687	RRN3	MYRF	OGFR	SH3D19	BRIX1	TMEM8B	SNX13	PRMT6	SNX32	DAGLA	FADS1	GRIN2A	USP38	CFAP36	PLK5	FAAP100	DOK5	PC	GPX1	ZNF746	MIB1	ITPR2	MEPCE	VPS53	GINM1	SREBF1	DDB1	IKZF5	USB1	ATXN7L3B	MICU1	CCDC82	LYRM4	METTL6	NFKBIE	SLC8A1	CFDP1	METTL17	JSRP1	CCDC85A	WDFY1	ARMCX1	TESC	SRL	FGF2	PHYHIP	TCF12	CRTC1	DPP9	ZSCAN29	MLLT10	HTRA2	RAB3GAP1	DHRS11	PSMA1	TMEM9B	KCNJ11	KIAA1549	RABL2B	ZKSCAN2	ZMYND11	ACP2	TAFA2	ACBD6	GNPDA1	CMTM4	IDI1	SARDH	TUSC1	GSR	RASSF2	PON3	TMEM176B	NT5DC2	TRAPPC11	WARS1	TRRAP	PSMD8	SMARCB1	PTGDS	NFATC2	FOXK2	KLHL7	XRCC5	IPMK	FCER1G	THRB	PARP1	IFIT3	RGS8	NOG	CHRNA4	ZFX	MBOAT2	DYNC1I2	GPR180	ZNF394	DYNLT2B	PRPF39	ABCD2	KCNS1	ORC5	GMPS	KMT5B	CHMP3	EOLA2	MARK1	EGR1	WNK3	PRDX4	ATMIN	CDAN1	CXXC5	LRBA	ARCN1	KATNBL1	TOP3B	RPL4	FXYD7	DHX38	UNC50	NDRG3	BICD1	CDKN1C	BHLHE41	STRN	DNAJC28	AIF1L	VTI1B	HDDC3	REV1	ZNF777	ANKRD11	PRPF18	ITPRID2	SMIM10L1	MYOM3	IFIT2	SLC6A8	DTX3	USP31	THOC6	ZNF34	KANK3	PIGQ	PYGO1	PPP1R9B	TTLL7	TMEM120A	PROB1	FBXO31	IFT74	DBNL	S100PBP	UBR3	POLR2G	RBM12B	ATP6V0D1	REEP2	SUFU	NFX1	B3GALT5	FKBP4	NDUFA11	PTBP1	PHC2	SLC29A4	CROCC	VEZF1	ANP32D	RP2	CLMN	FBXO22	TMEM185A	OBSL1	KDM6A	DACT2	TCEA3	SEMA5A	CBX8	PEX6	RECQL	C6ORF47	SFR1	KCNJ10	ANKRA2	TWNK	PIK3C2B	SPPL2A	OTUD1	FZD10	DENND4A	UBXN6	ZC4H2	USP48	CD320	POMP	RASL10A	TXNDC12	CNTLN	TCERG1	CIMIP2C	PPP5C	SH3GLB2	HES1	GNAS	GLG1	SLC6A20	ARHGAP35	CD59	MFSD8	DDX6	LDAF1	BRD9	DPF1	LAMA2	LY6E	ADSS2	YWHAZ	KAT7	ABCB10	NEURL1B	DRG2	SWAP70	MBNL1	CLGN	CDC123	GRM7	DNAJC19	PTPA	BBS7	AKR1E2	CNEP1R1	PARN	CRMP1	SRPK1	MTA3	TPRA1	RGS12	PATZ1	DDX18	ZFPL1	TSPAN3	SSPN	RAD51D	NEU3	KCNN2	ZNF664	IP6K2	SV2A	PHACTR2	DENND6A	PPFIA3	COPS7A	NKAPD1	VPS35	TAGLN	DHX29	KCNJ3	CDC42EP1	TRIM3	AEBP2	SMS	CDH9	CHUK	RNF182	ARSG	MORF4L1	AKAP7	CARS2	DCUN1D2	ZFP30	MIA2	ABCB7	GRIA1	HMGN1	PIANP	TNIP2	BOP1	ARL3	OLIG2	BIN2	SMPDL3A	HMOX2	GLUD1	MTFR1	SMYD3	RTF1	NDUFS7	NKAIN1	RAPGEF1	GABRG3	PINX1	MUL1	DTD1	DGKA	SBNO2	ZBTB3	HMGCS1	ATOX1	AMOT	PSMB10	ING5	THEM6	NALCN	PELI3	UBE2D1	GSTP1	TMEM176A	PRPS1	OSBPL7	TLCD3A	AP3B2	PNISR	DNAJC6	SVBP	PIERCE2	GOLGA7B	CHL1	ACAD11	ARHGAP5	IRF2BPL	RHPN2	NSD3	NAGPA	SLU7	HSPBP1	NENF	VPS39	RUSC1	NRP1	SCAF8	OGA	IFITM1	SPARCL1	CCDC28B	KIAA0930	TMEM167A	SLC8B1	METTL3	SLC35A3	CD2AP	MED24	ASAP1	GALNT16	NIPBL	RABEP1	POLG	SYNGR3	HIPK3	C12ORF57	OTX2	SMC4	PRUNE2	VPS37B	CEP68	MTTP	PSTPIP1	KIF3B	NCBP2	TRAPPC3	SERPINB9	SMCO4	GYG1	DNPH1	DYNC2LI1	FIG4	ZNF703	ELOVL2	KLHL29	HS3ST5	DPH5	STRAP	ARAP1	BTBD3	CAPN5	SUPT16H	TRPC1	PTTG1	XPA	CYP7B1	ABCF3	UCHL3	DLC1	RBMS3	CEBPB	CEP126	DCAF6	GEMIN5	LSM11	NSMCE1	HAUS2	LHFPL6	SCG3	CDC42SE1	PSMC3	PTRH1	MRPL10	PHKA1	MAFG	DCK	BCL6	TSGA10	LUZP2	GINS3	HS3ST3A1	PCYOX1L	SACM1L	USP14	GATAD2A	ZMYND10	FNIP2	CEMIP2	SFT2D2	ATF4	LRRC51	CXCL14	ACAD10	DARS2	NUP85	UCHL5	NCALD	NXN	PALD1	BCL2L2	C2ORF72	ZBTB43	C18ORF21	SLC24A3	PLD2	RFC2	ABCA2	NOTCH2	CEP104	MCM3	SMARCAD1	RTL5	AP2S1	USP51	PIGK	CDC42BPA	SMARCAL1	GUK1	SMC3	HCN2	PYGO2	TMOD1	DUSP18	EIF4A3	EDRF1	DICER1	NPEPPS	ZNF189	RBM25	RPS6KA2	COPZ1	RBM38	LAMB1	CSRNP3	NPM3	SYN1	LMCD1	NDUFAF4	VWA5B2	EID2B	TMEM168	LRRN2	PSENEN	TBCA	DHDH	TFE3	WDR47	NT5C1A	CHD2	TECPR1	DZIP3	BAZ1B	B9D1	GAA	CCNQ	MOG	ZDHHC4	CCNT2	LMBRD2	TIMMDC1	AFF3	FAM161B	USP34	TMEM237	CAMK1D	NPAT	TSEN2	STAMBPL1	DGCR8	RPN1	EIF4A1	MYL4	EXOC4	PDS5B	METTL21A	TAF1B	CFAP45	ZFAND6	ADGRB1	CADM1	SCD	SRCAP	TSPO	ZNF688	DISP3	ATG7	MAPK10	IRF2BP2	CFAP141	SEPTIN6	TDP1	VPS52	FLAD1	TNFAIP3	MSMO1	PGD	TMEM135	TIMM22	ATP9A	CNOT3	ZNF608	MKX	KCNA2	CEP78	ZNF653	STK11IP	HERC2	GPRC5B	DDX10	C4ORF19	COPS8	SPAST	KIAA2013	INTS10	WDR18	RORA	CEP89	HEBP1	PTPN23	SNX21	NOL3	TRA2A	PPTC7	MAP3K14	ACCS	RAB26	ELOVL6	PLSCR1	CLTA	PURB	ZNF326	THNSL1	NOD1	STX3	MT-CO1	ZNF18	RBM17	PKNOX1	SMIM30	NALF1	SYNPR	CASTOR1	AQR	LRRC59	PNCK	PPP1R26	ATP11A	BRF2	NR2F6	TAGAP	SOD3	ZNF845	ANXA3	MMAA	DUSP7	TRAPPC13	FSD1	UBAP2L	GREM2	PDIK1L	ARMT1	AMIGO1	MPP2	NMT1	TMEM145	POGK	MTRF1L	MYH7	EPS15	EHD3	UROS	TMEM14A	IAH1	SMC1A	WWP2	THRAP3	DUSP23	TBCE	SLC9A1	WBP1L	SMAD3	HS3ST1	SLC25A4	CDR2L	ZSCAN12	PCGF5	B3GLCT	PGR	TADA2B	FAR2	UNC79	ENGASE	TTC5	ZNF691	PEX26	TMX3	NEUROD1	PPP2R5D	CCK	PCDH1	NF2	CAMTA1	TMCO6	ARL15	DDX24	BRCC3	NAA40	DEDD2	ZNF569	AARD	COX16	DHX37	MYH7B	NTNG1	USP13	GPATCH4	MID1	RASGRP1	NADK2	STEAP2	DUSP22	EBPL	CA12	ITM2A	SLC38A10	BACH1	RBM19	AGPS	TMEM30A	PTPRR	GLS2	SMAP1	SEMA3E	UPP2	PKNOX2	PRRX2	RPS28	COL25A1	DCLRE1B	MRPS5	AGPAT4	NPR2	TRIOBP	USO1	ING1	MPPE1	UBL7	ZFP36L2	UFD1	CCDC141	HIPK1	CDK5R2	PHF6	SLC39A10	CTSF	PLEKHA7	ZNF496	STMN4	WDR70	RRP8	COPG2	NFASC	EIF3G	SEL1L	CEP57L1	VASH1	RNF31	TNKS2	JOSD2	PRR36	PLEKHH1	CLDN10	SERF1A	KRT222	DHX34	SCAMP1	RFTN2	IGIP	CDK2	COPS4	ZSCAN2	KCNK1	NUCB2	PHC1	ABTB1	IGFBP6	WASHC1	SCRT1	CRBN	CHERP	CRACDL	WDR19	POLRMT	TMEM229B	SH3BP5L	CD4	CCDC149	HS6ST3	SLC66A1	ZDHHC21	ZNF517	PHYHIPL	GMCL1	ITGB5	ATOSA	STXBP2	SPTLC2	SSTR3	CCDC91	PWP2	MTMR9	APBB2	DPP3	LAS1L	GRHL1	EIF4EBP1	UBN2	FUNDC1	CORO6	RPE	DGCR6L	SHC3	CAPN2	LIN54	PAK1	ATP1B1	PRKX	ZMYM1	GCFC2	PABIR2	TANK	CCDC127	GTF2F1	AVPI1	PDIA6	TRMT112	KCNH2	GFPT2	PHLDA1	ZCCHC24	DHFR2	MAP4K4	PDGFB	NDUFV1	INTS3	CIC	GOLM2	EGLN3	CASKIN2	NEPRO	PPDPF	SUSD6	FKBP10	TPP1	CKMT1A	SEC61A2	NAIF1	GMPPA	PCK2	OSCP1	ERBIN	FRS2	ALKBH1	MCU	ZNF34	COMMD4	ADCK2	WDSUB1	SYPL1	ANAPC10	ATP1A2	MEF2A	CXXC1	CISD2	SYNRG	COX7B2	PIK3IP1	COQ10B	PRPF31	CDK16	ANKRD34A	CSK	RPA1	TRIM66	SPATS2	PIP4K2A	CD38	PAXIP1	PLXDC1	DHX8	MED28	APLP2	CSF1R	HAPLN2	FBXW4	POC1B	TRIM28	SNAP23	DOCK7	OVCA2	MOB1B	MAN2A2	TMIE	PRKACB	LEO1	PTPN9	FBXO4	PLEKHA2	C11ORF54	P3H1	KRT18	ZFYVE26	C17ORF75	FTL	SOX5	SAMHD1	CSDE1	MAS1	SELPLG	ST3GAL4	AMOTL2	KCNIP2	SEMA6C	TWF1	KIFAP3	ATP6V0A1	NLN	MAP3K19	CLU	PDHB	NUDT6	GARRE1	SF3A3	DDAH2	ITPK1	EFS	IPO5	PCDHB14	TBC1D30	CPSF3	TOR2A	UNC5D	HDAC10	KCNMA1	CRPPA	FADS2	APOC3	CYC1	SLC45A1	LRRC8B	HJURP	PAX6	SNX6	GRPEL1	UBE2J1	SMIM29	SLC41A1	ASB5	MARCHF8	AP2M1	EPRS1	POLR1E	IMPA1	AP1S1	DNAAF9	ZFP2	KDELR1	ARHGAP17	SNTB2	HECA	FOXG1	SOCS5	MIEF1	COG1	TSEN54	CEBPZ	TMEM33	SVIP	UBE2R2	CAPN1	BPTF	EMC8	TRAK2	IRF2	TRPV2	ISLR2	MARVELD1	TMEM80	SP3	DNAJB2	LRCH1	MT1F	DHX9	HLF	CTDSPL2	0	RNF214	ENDOD1	PLXND1	TDP2	IBA57	SOX6	POLR2E	TBC1D7	SLC25A29	PCSK1N	ZNF667	COL6A1	MLXIP	RPUSD4	TMEM119	RBBP7	DCAF15	ZNF638	SPRING1	FAM20C	OGDHL	PTDSS1	MYL6	PRDM11	IRGM	HSPA14	MTM1	KLF7	PUM3	KIF19	QRSL1	YEATS2	ADSS1	TTYH3	LUC7L3	MYC	KCNJ12	PFN2	SMIM14	PIP4K2C	ARHGEF25	PCBP3	PLCL1	HIGD1A	PAPOLA	BICD2	XRCC1	CORO7	ZNF12	CEND1	GTPBP8	SMAD5	FEM1B	EEPD1	ICAM5	SESN2	HNRNPK	PGAP4	PAWR	NAA35	REV3L	FMR1	KAZN	VWA8	OSR1	MTMR2	ATOH8	LSM4	KIAA1671	YIF1A	AGT	CCDC137	SYDE2	FGF13	ACAT1	GPM6B	ECD	DSTN	CASP3	C1ORF35	BPNT1	CREB3L2	PDLIM7	ZFAND1	SF3A2	ZNF575	CMTR1	TSTD2	NFIL3	ARPC2	PBX3	NAT10	RPS6KA6	PTPRK	RAVER2	C8ORF48	ACAP3	NAP1L4	UBA1	AIFM1	BTRC	EPS8	TANGO6	ANKH	COQ9	CYTH1	CELF1	ZNF426	CAPZB	RNASEL	FGFR1	SYNJ1	SNCA	CCDC12	MYL11	TMED9	DDN	CUL1	FNDC3A	MANBA	CCDC25	PDAP1	SPEG	RCN2	GLIS3	SCCPDH	RAPGEF5	SKP1	SFPQ	GLUL	ZBTB11	CERK	MAP2K7	PSMC4	C1ORF216	DRD2	B3GALT4	TEAD3	CCDC190	OGFOD1	BCAS2	BIVM	CDC25B	FNBP4	VKORC1L1	ZMAT3	RHOU	TM6SF1	SEC24A	BRWD3	RAB42	TMEM128	EIF3K	TMEM129	ANO6	GABRG2	TSPAN12	EIF3M	TMEM183A	PPP1R14C	TIGAR	CTSO	MYL6B	SPEF1	GPS1	ZDBF2	MAP1B	OPALIN	FDX1	TNFAIP2	ST6GAL2	ABHD10	SH3BGRL2	SLC4A8	PCDH20	SEC31A	GABRA2	SEPTIN5	ATRIP	MTDH	PSMF1	SNX7	CACNG8	RAB11A	ZNF236	DIRAS2	PDK4	SPINT2	C1D	KATNAL2	GNA13	FOXO1	CNTN6	ETV6	DHX40	MND1	ARID5A	TRPM2	H2BC7	ACTR10	STAT6	CLVS1	SIN3A	EYA4	KLC3	TJP3	ASTN2	AMER3	WASF1	SCARB2	IFRD1	ADRA1D	ANKRD12	ARMCX3	SLC25A51	MAP6D1	SERTM1	ANKRD50	UBE3B	TRIM2	DDX49	ANKIB1	SSBP1	CARF	TMTC1	PACS1	XIAP	PRR5L	DNAJC14	TRAPPC6B	EIF2B1	CEP63	GRIN2D	PLD3	CASC3	DSN1	CDH10	S1PR1	UBE2M	ARPC5	MEX3C	HSPA5	BTD	SERGEF	ATL1	ILF3	STUB1	ASF1A	HPDL	FCGR2B	TRIM23	MAT2B	HS1BP3	BABAM1	POLA1	NDUFA9	MCTP1	RILP	EIF2B3	DDX39A	LRCH3	XPNPEP3	RDH11	H1-10	ABHD11	GJB6	APEX1	SPATA2	NRXN3	SPPL3	TMEM185B	SRF	STOM	TAX1BP1	API5	RDH14	ARK2N	FBXO45	PLIN2	USP39	CPLANE2	HDDC2	NCOA4	PROSER3	GPR176	RAP1B	PUSL1	CDK5	EDNRA	CLIC1	ATF5	ZNF430	DOP1B	SLC9A7	MFSD2A	RPS6KA3	EXOC8	LMBR1L	NCOA7	ALDH1A1	POLR1G	C3ORF80	TBRG1	EPC1	ACTR1A	STK38L	DGKB	STOML1	GMEB2	GK5	RAB3C	GPR68	SNRPD1	BLTP1	TM9SF4	CNTNAP1	ENDOG	PKN2	GPM6A	IFFO2	ASB7	TSPAN7	NTHL1	ACSL1	AK5	ARHGDIB	RIMS1	EPHA10	CADM3	MPV17L	EXOC3L4	PUM2	GNB2	ACOT2	PRDM16	ANO3	COPE	RCBTB1	HIBCH	RIMBP2	OTUD7A	H3C13	CNDP2	SHKBP1	USP6	PPIG	PPM1G	EPB41L5	RWDD2B	SGTA	CCNG2	LRRC42	FOXC2	KAT6A	SLAIN2	DNAJA3	LSM7	CACNG5	ST7L	WLS	NOS1	BDP1	CYP46A1	PPM1E	GPR62	ERCC6	DNAJC24	GSTM1	NUDCD3	GRM5	DPY19L1	RESP18	MRPS31	BEX3	WIPF1	KIAA0825	TIMP2	UBE2J2	IKBIP	HSBP1	UROD	EVA1A	AMIGO2	EIF4E2	TCF3	NMNAT1	ZFP90	ARMC9	RTP4	PREP	SMO	TMED5	DACT3	ZFP62	ZNF454	DYRK1B	CDK8	FNTB	BRD1	PRCD	NEU1	MRTFA	PRRG1	DALRD3	LURAP1L	MRPL55	SLC13A3	ERGIC2	THUMPD2	FEZ2	POLR3C	MOCS1	TSPAN5	SAP18	MTFMT	USPL1	EXOSC2	SAP30L	SENP5	ARHGAP21	SORCS1	TWF2	TCAF1	FLOT1	ADAMTSL5	TOX4	FOS	CIBAR1	NLGN1	SRP72	TCP11L2	GTF2H3	NAV3	PLGRKT	RPL37	TVP23B	ZNF892	PIM3	PSMD2	PCDHB4	SUPT7L	AGO3	KALRN	GRM4	THYN1	AZIN2	TBC1D22A	ARHGEF3	HCFC1R1	RNF25	YWHAE	PGK1	FAM163A	SHOC2	KCNQ2	SRPK2	USP29	CCN1	UBE2Q1	PSME1	KPNA1	MEA1	SLC16A7	POLR1H	FURIN	MAP4K5	CAB39L	IQGAP2	SLC8A3	FOXN3	ATXN1	ARHGAP33	FAM131A	SPSB3	SAMD4A	KIF13B	XRN2	RPF2	IFT27	FOXO3	RRAGA	TCEAL3	EXOC3	TNIK	ANKRD46	PLAGL1	WBP2	PTPN1	ITGAV	GALNT10	PARP11	MIIP	CRTAP	MRPL36	CSTF2T	RHOQ	LPCAT1	GPR37L1	MRPS10	PLCB1	LETM2	VPS33A	CREBRF	ZZEF1	SCAND1	XYLT2	COA5	CCDC88C	ACAP2	NPTXR	AP3D1	RFC4	RCOR3	GLE1	YBEY	CALCOCO1	ZKSCAN7	GTDC1	HINT1	NEURL1	BUB3	0	TOMM7	SNF8	DHX16	OSBPL8	PRRG2	SPART	TOGARAM2	HTRA1	AHCYL2	NOP10	TMEM44	MICU3	IQCG	NUDT3	CELSR3	NIF3L1	TMEM97	MTF1	TGFBRAP1	POLR1F	NUP62	IL17D	ARHGAP44	SKIC2	NUDT9	ZNF451	EP400	PTPRN2	SEMA3F	AKR1A1	RAB23	MFN2	GTF2IRD2B	RARS2	RNF121	HPS1	GDI2	NAA20	CEP162	SLC25A21	DESI1	MICU2	ICE1	MYO5B	NUDT4	TLNRD1	UBQLN1	FAM228B	ARHGAP18	PCDHB13	ECE1	HEXIM1	PDZD4	SLC46A3	SLC25A53	AMACR	MBD5	RAB33B	CDC42EP4	PDGFRL	ABCB9	CERS6	SPATS1	ZNF106	ELF2	VIT	ANKRD44	TMEM151B	RBAK	SRSF3	PHB1	CCDC85B	CACNA2D1	TASP1	PRELID1	TCAIM	PYGB	PDGFA	COQ4	PSMA2	POLR1C	C19ORF12	ZNF526	TMEM63A	SETD3	BRD3	HCLS1	ZBTB38	MCM4	HDHD3	COPS5	STX1B	ARMH3	SRRM3	GUCY1A1	APBB1	IFNGR1	RAB5IF	RAB13	MBD1	AMPH	MAP2K4	BRMS1L	RNF115	TRIM39	ERBB4	BMI1	DCBLD2	VARS1	ZNF248	TNFAIP8	TAF2	PEG10	ING3	KHSRP	ELL	DUS4L	TBCB	LPP	CHCHD5	RNF10	PTPRF	BCAS1	GEMIN2	SEMA4A	MAP2K6	SUCLG1	SP4	SCAF4	ENOPH1	NCAM2	WDR17	MAP9	CLK1	GGA1	MTRR	DNAL1	HAUS3	SYTL5	ALDH3A2	EMC10	UQCC4	NECTIN2	ARMCX2	ARL17A	PCMT1	GABBR2	NMRAL1	IFNAR1	DCTN1	DNTTIP1	RGCC	PCYT1B	CCDC57	FKBP9	ACSS1	C1QC	THADA	RPL24	SLC25A22	MAST1	SLC7A5	CEP97	THAP11	TSG101	SGTB	FTH1	UBXN11	CREG1	CCKBR	SHC1	INCENP	TMEM179	IDH3G	CPT1A	TBC1D20	MTMR10	MTIF3	ARPP19	ZNF317	TMEM216	GPRASP3	GGT7	PIN1	PRSS36	PRKACA	RNASE4	FMNL2	WDR20	ZNF787	C4ORF46	SELENOW	CFAP95	TTYH1	BMS1	ALDH3B1	MYCBP	C1ORF198	ANKRD66	EPC2	MARCHF2	PPFIA1	KCTD17	ATPAF1	TUSC3	ARRDC1	VPS37C	AACS	TCEAL3	TMEM47	LIX1	CLIP3	KCNE5	GTF2H5	TBC1D32	PRDM2	SLC29A2	SAMD4B	ADRA2A	KLHL12	LRSAM1	SMPD1	PRKD3	NTRK2	MGAT4A	PPRC1	RNF180	NRDC	CDKL5	CACNB4	SOCS3	PDPN	HYAL2	C1ORF159	FRG1	CHST15	STAU1	HAP1	PHF7	HBP1	MCOLN1	ABCD4	EXOSC9	CEP85	RNASEH1	RPP30	ZNF830	ZFR	UQCC1	PRIM1	SLC35A1	OGN	SH3RF3	CTBP2	KIF9	ZDHHC12	MLH1	CFAP69	CRTC3	CCNE1	CASP2	NSUN3	PDCD6	TTC38	ZNF25	PTPRG	HADH	RRP1B	FOXRED2	ARPC1A	SREBF2	SNRPB2	CHORDC1	ETF1	NCOA6	ZC3H8	SEPHS2	FBXO25	EXOG	PHF14	TRUB1	RBM14	MAPK8	ASAH1	SYNCRIP	DISC1	URGCP	BLCAP	NRBF2	ZNF160	ARID5B	HNRNPLL	CHD5	DIPK1A	FAF1	UBE2S	SMIM19	GAK	IFNGR2	SDCCAG8	SHISA4	KPNB1	DDX23	FRMD5	INPP5F	NUBP2	CNOT10	ABCA5	BYSL	ZNF195	SYT3	CLCN3	ZC3H7B	GFRA2	MRPL2	RTN4	SMNDC1	SGCE	ANK3	SH2B3	INPP4A	TRAF7	MTMR4	PSMA3	DISP2	RAB34	BSN	GPR83	LRIF1	EIPR1	SCAMP2	CRELD2	TRAPPC6A	PCDH8	G0S2	PCDH9	TIMM44	IFRD2	RO60	CNOT9	CKAP4	LINGO3	MANSC1	SIDT1	GJC2	YAE1	SEC24C	TLE2	C14ORF93	MYL2	RNASEH2C	IGFBP7	TOR1AIP1	MPDZ	FBL	UGGT1	DPP10	ZMPSTE24	DUSP5	LIPE	NXF1	PPIP5K2	SLC22A4	PORCN	RPS15	KLHL2	FRAS1	MED12L	BEAN1	SPAG5	AAMP	CTDSP1	MOAP1	FOXJ1	EGLN1	ZNF511	COMTD1	STX16	CCS	CFAP52	SENP8	RANBP3	RABGAP1L	TANGO2	COIL	GATD1	AASS	UQCRC1	CHSY3	SLC22A6	RIOX2	PPFIA2	U2SURP	ZNF367	ATRX	POLR1A	ATG12	SATB1	RLIM	KLC4	PRKCA	WDR31	NCK1	MRPL22	ENO1	GLRX5	C16ORF87	DOLPP1	COQ7	FHDC1	RIOK1	POLDIP3	SNTG1	STAT1	TMEM98	SYT13	FMOD	LMF1	KCNS2	RABGGTB	ZBTB7C	RAI2	SMYD2	RAB15	CCDC9B	TTC3	GOLGA6D	DENND1A	PSMA5	SYNM	METRN	NFATC1	EIF2D	SCRT2	QTRT2	COX15	ZBTB2	ARHGAP10	LRRTM4	TTC39C	CUX1	ATP8A2	LEMD2	SERINC3	UGP2	CAMSAP2	HMGXB3	RFC1	SLC2A8	RTCB	LIMK2	KIN	TRPT1	SNX4	SYNGR1	LYPD6B	KIAA1549L	PHETA1	FBF1	PDP2	NIPA2	PTGES	RPIA	GNAO1	PIAS2	NRTN	CNTN5	PLXNB3	MMD2	IFT57	ERG28	ABI2	DLD	LRRC40	DMAC1	PURA	STAM	TXNL4A	RMDN1	ZRANB2	CP	ITPKC	GAS6	ARHGAP20	ZNF316	ARL1	CSRP1	RERG	TTC14	BEX4	YPEL4	ITSN2	PXMP2	CD2BP2	TOX3	JAG2	UBALD1	CHRM3	PICK1	DIS3L	ABCD1	QDPR	TMX2	COX6A1	GCDH	OS9	RAB20	TMEM52	MRAS	SMIM11	YTHDF2	GGPS1	VPS51	SFT2D3	WTAP	MRPS18A	CLIC6	CLK4	DIP2C	RBM24	TRMT1L	MPI	ZNF354B	SECISBP2	MIS12	RGS19	ZMYM5	PPM1H	RRM1	TRMT5	ADGRG1	PHLPP1	GPR162	PARD6A	TMEM245	CNTN3	BMP6	SLC4A4	LSAMP	SMAD1	PTPDC1	PLCB3	UBE2L6	B3GAT3	RPL35	TADA3	PRDM10	TOP3A	PDGFD	NDUFA6	ELOVL5	SPATA6L	KAT2A	MCMBP	CHST10	MOK	CAMKK2	PRPSAP1	RBM33	B3GALNT1	SRSF7	TTBK1	PLXNC1	PLPPR4	TMEFF2	HK1	JAM3	PRXL2B	CFAP20DC	TMEM184B	WDR26	NDC1	TRAF6	GSAP	GABRB2	ACVR1	RNF149	ZBTB26	GGH	COX5B	XPR1	SSR3	SEMA6A	LAMC1	TFAP4	RMDN2	IGFBP5	NCOA5	NAP1L2	NMNAT3	PLEKHM2	PSMA7	ELAC2	KLF9	DPP7	RPL3	EXOSC5	FGFBP3	OGDH	PTPRM	DARS1	APTX	EMSY	RCC1L	ATF1	BASP1	ARFGAP1	NDUFA10	DCTN3	HNMT	VDAC3	GSTM3	DDX19B	FAU	C22ORF39	PDPR	USP40	BMT2	KLHL36	CRKL	ARHGDIG	SHANK3	RORC	TCEA1	MPV17L2	SUMO1	MCM7	INTS7	MTG1	ARHGEF2	SPATA24	DOC2B	ULK2	MINDY1	XRCC2	CDH2	CCDC15	FOXP1	SIRT1	RHOD	PLCD3	CYFIP2	RASGEF1C	STAMBP	PPP1R1A	SRI	MTRES1	ZNF276	RBM47	KIAA1143	THRSP	CC2D1B	RPL6	FAM168B	CTTN	NPDC1	SLC7A6	FAM185A	CCDC92	H2BC1	PCDHGB1	SLC11A2	CITED2	DNPEP	ZNHIT1	NCS1	CAMK1	EPB41L4A	MANEAL	METAP2	YIF1B	GNG10	PDCD11	OLFM1	CKB	PELO	QSOX2	CSTPP1	GANC	CHMP4B	GAL3ST1	BBIP1	CADM4	AVL9	NUTF2	PLXNB2	MRPL3	SRSF5	INO80	TCEAL1	ADCY1	SYT12	TRIQK	NDUFS1	RPS6	DCAF7	SERTAD4	TNK2	ZNF689	MMP17	ATG5	CEMIP	TAF9B	LBH	GRIA3	DLGAP2	CEP290	BLOC1S2	ADCK1	MCRS1	MBTD1	MRPL28	EXOC6B	CAAP1	ZNF281	KIF1C	CD63	ZNF623	RGS5	H2AC25	RALGPS2	JPT1	ATG16L1	FAAH	SULF1	TEX9	ARMC7	TBCK	TMEM179B	KCNJ2	CD81	BAALC	YAP1	OVOL2	B4GALNT1	RBM43	PAM	ZCCHC18	ADCY8	TTC9B	EFTUD2	0	GBA1	TSR2	C19ORF44	TRAPPC5	CLUAP1	MSX1	POFUT1	RAD23B	TBC1D9	GPATCH8	CDS1	ANKZF1	RRP36	MGP	ZNF397	NDUFB8	SEC62	DNAJC5	MMACHC	PGLS	PPWD1	MARS2	POLR3A	MAPK4	TCF7	EMC2	CYTH2	R3HDM2	SH3RF1	EIF2S2	FBLN1	JAKMIP2	BAG5	BEND5	RHEBL1	ARMC5	TIAM2	EEF1A1	ANLN	SH3BP4	SNPH	PPM1D	CACNG2	RANGRF	MOB1A	SDK2	NRF1	C11ORF58	STXBP5L	RASL10B	ELFN2	TMEM198	ST6GAL1	LUZP1	TTC17	CHN2	PCF11	IMMT	TUBB6	ASPA	JDP2	RCC1	CPOX	TBK1	PCDHGA8	MINK1	UTP14A	TMEM87B	FKBP14	MINPP1	CACNA1D	KLF11	RPRD1A	DBNDD1	CDKL1	SRC	SPA17	RUNDC3A	HDAC5	PHIP	PRPF4	TASOR	CLPX	CYP4F8	SLC2A10	ZFP91	ACVR2A	NPAS3	RFX1	CBX6	ARHGAP1	PIKFYVE	BCL11B	CYP4F2	C11ORF71	AHCY	SNX17	KANK1	MYH14	KIAA1958	ZC3H18	VAPA	LIX1L	MRE11	MAP10	URB1	PFKL	KAT2B	NFXL1	PCDHB5	VSTM2B	CTXN3	EVA1B	CYRIA	LPIN1	C18ORF32	TMEM107	CNIH4	KLHL40	DAND5	TYW5	GDPD2	CTR9	CIMAP3	ABHD8	AFAP1L2	GPR61	GTF3C3	PCMTD1	SYNGR2	LETM1	CCDC167	GALNT1	RPL19	H1-5	FBXO17	PRR14L	MYL9	WNK2	ZBTB14	ERICH3	TPCN1	NUDT19	RFLNB	RNF113A	BICDL1	BRI3BP	DYNLT3	RBM34	LPGAT1	UBE3A	NLRX1	RPS6KC1	GSTM4	ZNF263	NCAPG2	ARRDC4	RND2	CSMD1	SAMM50	CCDC177	THAP1	TTC7B	RAD17	CASP6	PDSS1	C1QBP	PCDHGB4	PWWP2B	RALGPS1	TEDC2	SENP3	EFHD1	GPR137C	C2CD3	FARSA	PSD2	TDRD3	XAB2	RAE1	HOMER3	DCAF12	RABEP2	KRT10	MAZ	RCC2	STT3B	FANCF	COX10	MRM2	CNN2	PKDCC	CRIPT	H6PD	LRGUK	YIPF4	MRPL1	GAS2	GPR137B	SURF6	TXNDC11	RAB11FIP3	LSM1	SLC35F3	CMTM5	HMGXB4	USP12	CHIC1	KNDC1	FUZ	FAM161A	PGF	IL6ST	ADIPOR2	PPP2R5C	PSMB8	ZBTB49	ELOVL1	DRC7	SLC25A15	EYA3	RBBP5	SRSF12	ARPC1B	TAF13	MAX	RABEPK	RTN4RL1	NARF	L2HGDH	ZNF579	DHX57	NAT8	RP9	PCSK1	SLC12A9	SUPT6H	MRPL42	PBXIP1	VAMP5	A2M	FPGT	GAS7	HIP1R	CARMIL2	HSD17B12	MMGT1	GABARAPL2	COX6C	IGFBP4	TCF4	MRPS11	TOPORS	HECTD2	PGS1	PLPP6	MKRN1	ZNF536	TTC12	ADAP1	ZDHHC6	METTL16	EIF3A	LRATD2	TMEM50B	PDIA3	SRGAP1	RBM15	COX6B2	PAFAH2	AGO4	SEPTIN11	KATNAL1	EBNA1BP2	RIPPLY2	PHTF2	NRBP1	NOL6	THAP7	LEKR1	GNG7	WIZ	KICS2	TNFRSF19	ZIK1	TRMT12	SBDS	GLB1	DUSP26	KIF3C	COMMD2	MRTO4	RPL11	ADISSP	VPS26C	SMPD4	MFSD1	DHDDS	NSMCE2	UBA6	UAP1	NAA38	MAN2A1	C14ORF132	PFKM	CCDC124	SELENON	LIMS4	SEC11C	RGL1	PCNX1	TFCP2L1	ADARB2	DXO	SIGMAR1	MED16	ALKBH6	ACSF2	VPS4A	ST8SIA5	ACAT2	PAXX	RXRB	IQSEC1	CSDC2	RCAN2	GPX8	TEAD1	RAB11B	ZBTB16	TBCC	IGF1R	WDTC1	PPP1R11	LGALS3BP	AFG2A	TFCP2	CPT1C	AKT1	EXOSC3	GSTM1	NDST2	PHACTR3	DAD1	TGFBR1	NCKAP1	GAS2L1	RHBDL1	LRP10	TLK1	FKBP1A	HSCB	UNC93B1	DVL3	ZNF408	EEFSEC	CAVIN1	FCGRT	FRMD6	ANAPC5	SPRN	SSTR2	ZNF706	ZNF35	DMAC2L	VPS16	LTV1	TICAM1	CIAO3	TRABD	LRRCC1	KDM1A	KLF6	VOPP1	GUSB	RNF111	ANKRD49	DCP1A	PHKG2	ARFGAP2	TBCEL	GUF1	IGFN1	GOLPH3L	VEGFB	JADE2	MED26	KBTBD7	KCND2	NDUFC2	CSTB	PARS2	ANKS1B	EVPL	LGI3	CAPZA2	PHKB	HIVEP2	PLA2G6	GDAP1	SORL1	KCNC2	MACO1	KTI12	ARRDC2	MAD2L1BP	ZMYND8	RNF34	HNRNPU	PTPRO	LRP1B	H2BC13	CCDC122	SLC6A11	SBNO1	CTU2	TULP3	MFSD4A	HNRNPD	POMT1	RUNDC3B	CTNS	ECHDC3	HP1BP3	TMPO	LYRM9	CLN8	PPP2R1B	CROT	MATR3	UQCRB	PAICS	TMEM255A	FBXO44	ABTB3	MOSPD2	GM2A	KIZ	SOSTDC1	NOSIP	AGRN	MGAT5	ZNF2	MCC	CZIB	HSD17B7	ZNF395	SF1	IRAK1BP1	FKBP7	SPATA3	MRPS23	SERPINI1	DENND4B	ZDHHC3	MITD1	ASAH2	NICOL1	GFUS	WDR12	IDE	RFX4	C7ORF50	HECTD3	ID4	TTLL3	LRP5	PPIC	JPH3	UTP15	SDHA	SKA2	SARNP	MCFD2	PEX10	SLC4A5	RSPH1	MTHFD1	ACSL6	CDK17	CNTROB	RRAS2	SEC22C	PIGY	CNNM3	TTC1	DAAM1	ZNF318	PATL1	LYST	VIP	ZEB1	LXN	PCBD2	HNRNPDL	ALOX12B	B3GALT2	COPA	MIA3	AATF	RPP25	HAUS4	AP5M1	ENPP4	OR10AD1	DPAGT1	LONP1	TMEM248	SREK1IP1	FA2H	EGLN2	AGAP3	IFTAP	PDE1A	DIDO1	BRAT1	AIFM3	MAF1	MAPK1	STRIP1	EDNRB	WDR86	PRKG1	ARL6IP4	DMD	HOOK3	UNC13B	ORAI1	RNF19A	PCSK5	SENP6	AAK1	UBE2Z	CACNB1	PRORP	TXNRD3	SERINC5	TENM1	MNAT1	APOE	LIMD2	ZFP37	NCBP3	NOP2	KCTD5	CAMKMT	DBNDD2	ERP29	RAB31	SLC8A2	ARF6	ACAA1	LZTS1	ALPK1	SLC12A2	GPATCH2	ZUP1	CTSB	FAM114A2	RYR3	CAMK2A	TRIM5	WIPF2	CSF2RA	NAA60	PPA2	FARS2	FUT8	FSTL1	TRPC4	ZDHHC7	CPXM1	ZNF174	GNB4	SPG7	CDK5RAP3	EPN1	COQ5	ZNF260	MRPL15	GDPD1	CEP19	MANEA	ZNF219	PPHLN1	RHOG	SAT1	IMPA2	NUP35	BRD7	NCOA1	PAQR3	PI4K2A	EML3	DOCK5	NABP1	ADGRA2	MGME1	CENPT	LHFPL4	STRBP	EPS8L3	MCM9	SMARCA4	USP54	ACP1	DCAF8	ARFRP1	RRP9	SUCO	NDUFA13	TRIM9	UBE2E2	TRAFD1	CDC42BPG	SLC22A8	ZMYM3	GPR108	ZNF639	GNG2	CCDC148	KLHDC8A	TMEM175	PLEKHH3	SERPINH1	ARHGAP12	FAM3A	RBMX2	SLC36A4	HSD17B11	RIN2	TAF6	ZNF566	ETV5	AMMECR1L	PLAT	MOSMO	GZF1	PIM2	RTL8C	EARS2	YY1	SLIT2	RBM7	SLC2A6	AKR1B1	RBX1	GLB1L	LCLAT1	PGGHG	MT-ND1	TSPAN15	DPYD	HDAC2	ZC3H10	FYB1	FAM167A	NPRL3	SMURF1	NT5C3B	COQ6	PPP1R18	RANBP6	CTNNAL1	RIN1	RBMX	RPS27L	PSMG2	POLL	PAFAH1B3	PLAA	WNT6	ARAP2	RASD1	CR1	CDC40	SCAPER	HAUS8	CHST11	TMEM41B	TMEM147	SUPT20H	PAN3	MIEN1	PCDHGA11	PECR	UFSP2	PRDX5	WDR5	PRSS12	TPGS2	NEGR1	ZNF34	ABCD3	CNKSR2	EFL1	TIMP3	HMG20A	MT-ND4	PDE4A	CNOT8	LZTS2	MRPL4	UBE2N	CREB1	ATP6V0A2	FKBP1B	CBR4	PNKP	TPRG1L	PBDC1	ARHGAP26	LGALSL	TYSND1	GCLC	LARP1B	SCN3A	GRAMD1A	SEC16A	GPHN	RHEB	YDJC	ARL13B	SLC36A1	TPST2	CACNG4	CC2D2A	APOC1	CANX	CFAP119	DHPS	GTF2I	LDB1	ZNF385B	ADORA1	SFXN3	EIF4G1	ANKRD10	IL17RA	LRATD1	MTMR6	MED15	SCMH1	FECH	MSANTD4	INHBA	ATPSCKMT	SYNJ2BP	DNER	TNFAIP6	DLX5	SESTD1	SIRT4	HACD2	FLRT2	ANKS3	SSBP4	VPS50	PDIA4	CHCHD4	NSD2	SORBS3	ZNF786	PANK2	SIRT3	OST4	ZNF644	CPSF2	MRPS30	CYP2U1	OLFML1	MEMO1	PTGR2	ZSCAN26	SP2	CHP2	BAP1	FAM222A	AFG3L2	ADGRB3	TJAP1	UBXN1	ZFAT	RASL11B	PIGH	PPP1CA	PPP1R12C	ZNF831	MACIR	CEP95	ZDHHC18	MEGF9	CDK5RAP2	GOLGA4	SLC25A37	LIMCH1	ZNF330	ROMO1	POLA2	UBALD2	PPT2	CCDC65	SCAMP5	GABRB3	NOVA2	CXXC4	SLC35B2	RPL13	CDC42	C19ORF25	TXNRD1	MT-ND5	ZNF34	PMF1	ETHE1	PTPRA	BSG	B4GALT4	KLF12	MTA2	ZNRF2	PAK6	STK16	GPR107	PCSK7	ATXN7L2	COL8A2	SLITRK1	RHOT2	CWC15	ENPP2	MVB12B	PLRG1	NUP42	ZNF8	DCLK1	DIP2B	CDKN2AIP	MGRN1	CETN3	STX4	INSIG2	BBC3	OPRD1	SPECC1	SLF2	INAFM1	STK38	WDR1	DYNLRB2	THOC1	BTAF1	DCTN4	CASK	PITHD1	OSER1	TTR	LRRC49	TAF12	SOX1	AKAP8L	SLCO3A1	C1QB	SRSF1	ITFG2	EMC6	UTP11	INTS5	GLRX3	PARP12	RNF139	FN1	RCCD1	KDM8	MED21	FNTA	LDHB	TMUB2	TBC1D2B	METTL25	TMBIM1	SUPT4H1	RARRES2	ZNF622	FAN1	KDM7A	TCF20	ADCY3	DPYSL2	TTC9C	PPP4R3A	FKRP	ADAM10	ARHGEF26	LRRC47	BRD8	KIF2A	USP25	CIB1	WSCD2	ZNF200	ADAMTS4	GAB2	UTP20	DMAC2	ATP5MC2	PREB	RGS7	MED11	ASB3	ZNF45	MROH1	MICALL1	ATXN3L	UNC13C	SP1	NDUFAF5	TCIRG1	PTOV1	CRADD	APCDD1	KCTD13	PSMD5	THBS4	ZNF226	CDS2	RAB1A	HSPA2	ERC2	SDF4	RFWD3	CHTF8	OPLAH	SSTR1	DGKQ	DCP1B	E2F1	WAC	CSE1L	PHF24	GOLGA7	TUBB2B	SLC35E1	KAT6B	NFYB	POLB	MAP4K2	MPP7	JARID2	ZNF34	PODXL2	ZDHHC8	DPY19L3	TTC39B	UPRT	PRPF19	DLGAP3	PEX5L	KCNT1	CYB5B	ATL3	ILVBL	COG8	MATCAP2	HYAL1	ACOT2	JAKMIP1	CSNK1G2	SLC22A5	HOGA1	KCNA4	DKC1	GSK3B	XRCC3	RCN1	CAMLG	CCNYL1	MRPS21	LOXL3	FMO1	ARMC8	GALE	MYCBP2	SYT9	CAND1	DENND6B	CYBA	IDH1	S100A11	N4BP3	NPRL2	TBC1D24	ZNF233	PCBP1	TRMU	PNPT1	ATXN7L1	ZNF195	TP53I11	TSPAN9	POLR3E	MTG2	CNTFR	TTC32	POMK	EVI5	PIGF	FDPS	SLC38A7	IPO9	KIAA0319	DSCAM	ARF3	LSM14B	CREB3L1	DZIP1	TNNT1	PARK7	PDXDC1	NOL7	USP28	FAM110B	OTULINL	PLEKHJ1	C3ORF18	LAMTOR4	FIBP	CIB2	YTHDF3	GUCY1A2	CPNE6	MYH15	AEBP1	MAFA	ERO1B	BDH1	CWC25	TPP2	PDLIM2	TARS1	BABAM2	PPAN	CTNNA2	TMA16	EI24	SERP2	BAG3	CNNM4	MMP24	SNRNP40	ABT1	BCL7B	RNF213	ZMYND19	CAMK2N2	ADGRL3	EEF1G	SHISA9	IMP4	ECSIT	C1ORF53	INTS11	DHODH	ABHD14A	SOWAHC	GTF2E1	VTI1A	LSG1	C2ORF49	RIPOR2	DDX3Y	RFXANK	PALMD	C17ORF58	DIAPH3	TRO	PNMA8C	COASY	TOX2	SMARCA5	SPAG1	MOB2	MTRFR	REPS1	RAB6B	RNF126	TMSB4X	KIRREL3	HNRNPH3	RAB9B	MAPK8IP3	ZC3H6	METTL8	MTPN	SEZ6L	BPGM	VPS37D	RING1	IMMP2L	NECTIN1	SMIM3	DNAJC15	DHRS7B	ABHD3	SEC13	UTP14A	TEN1	BCL10	RASGEF1A	HINT2	CCNK	KCNK12	ARX	AMPD2	DFFB	KLHL9	OXSR1	XKR6	SDC4	S100A4	USP37	SNX11	MDN1	AP4M1	THG1L	CD34	C11ORF96	GIN1	PPIB	SAP30BP	SLC33A1	NDUFAF1	OGT	PDCL	ZNF410	SMIM1	MTPAP	HIBADH	RICTOR	SLC25A44	UQCRC2	ZFAND5	JUN	OTUD7B	DHRS1	ANKRD37	LMO1	CDC42EP2	NWD2	BRAP	CLPTM1L	CIAO1	HMGB3	KLHDC10	TARBP2	TYRO3	CMPK1	ATP2B2	PIGN	SLC30A6	DLX2	CTTNBP2NL	FOXK1	RBM26	RNGTT	MBD4	CLCN4	SPARC	GALK1	H2BC5	SRRD	ZNF345	FAM118A	KRTCAP2	AIF1	LEPROTL1	GON7	LENG1	KHDC4	GRPEL2	TMEM106B	JAK1	ESRRA	ZZZ3	LTBR	LIF	PIN4	RAD18	GADD45A	MLLT1	C2ORF88	USP27X	GK	PI4KB	LAPTM4B	TDRD7	NACA	MFSD11	NHERF1	SCFD2	TMEM199	TBCCD1	RBIS	LIPA	KANSL3	NEK6	MACROD1	XPO1	ZNF34	PLPPR2	BECN1	CLN6	COMMD8	PLBD2	MXRA8	FAT3	TCEAL8	AFG1L	USP3	ZW10	C10ORF88	PIGT	ASCC2	ARMCX6	MARCHF6	ZNF654	OBI1	CABLES1	MYSM1	RTL6	CHI3L1	SMARCD1	PHLDB2	RBSN	TBC1D19	CNTN4	PAPOLG	CSNK2A1	LAMP1	NRN1	CAVIN2	RALGAPB	AKIRIN2	CMIP	CUTC	FAM76B	POLE4	RNF150	UBL3	FBXL12	MRNIP	SLC35E4	CASP7	RIT1	NSRP1	SASH1	CTNNA1	ESYT2	BAD	HEATR5A	TMEM192	PRR5	EXOC5	AIP	MAGI1	ELAVL3	DMTF1	HPS6	PRRG3	PTCHD1	STEEP1	SEC61B	IRGM	CRHBP	MFSD6	LUC7L2	GPAA1	MRM3	ARPC4	PEX3	DAB2	NKAIN4	SPATA6	PIR	PSMG4	RANBP1	PDP1	CHP1	GPKOW	OLIG1	ACAA2	GLRB	DEF8	EIF3J	FBXO38	PTPN14	S1PR5	TGM2	KCNJ4	PCBP2	SRA1	PSEN2	BRINP1	PPP4R4	INHA	LRRC41	SF3B4	SCN3B	ASAP2	ALDH16A1	TRIP12	RNF145	ETFRF1	C1QL1	NOP9	TTC9	TXNDC17	MCM8	BEX2	ARMC2	RPLP0	HECTD4	TUT7	AOPEP	STX17	ZDHHC24	ZNF775	SAR1A	CAPNS1	PTBP2	TM7SF3	HUS1	TMOD2	DDX42	RBM39	PHLDA3	PPP3R1	PSMD9	CCDC3	GABRA3	GTF3C4	TIPIN	RER1	AHCTF1	SLC17A7	MPHOSPH8	SMPD3	TMEM141	MFN1	RTL8C	ATP6V1F	PDHA1	NEMF	ISCA1	DDX19A	SUV39H1	PGAP2	EEF2K	DNLZ	ACTB	ACACB	E2F4	CACNB3	DNAI1	GYS1	HIGD2A	SMN1	PEX1	MAPKAPK3	NDEL1	IKBKG	RALA	SMIM26	PLEKHA8	GOLPH3	C8ORF82	CDK2AP1	PGAP6	BAIAP3	ZNF24	PLEKHA5	UBE2B	RIPK1	SYT17	ANKLE2	MITF	TRNAU1AP	ZNF180	PITPNM3	MOSPD1	UBR5	OPA3	CMTR2	CPNE2	STAT5B	DDX41	UNK	MTO1	ORC4	ABCA8	PFKFB2	MED12	WDR82	NRP2	SARS2	FBXL3	GINS1	KCTD9	CABP7	SEMA4F	SYF2	NBR1	MOB3A	OMA1	ANP32E	PARD3B	SPCS3	ORMDL2	HDAC7	RPUSD2	IARS1	COMMD3	RTL8C	DDX56	NMI	GNL3	NUF2	BRSK1	FAM43A	ZNF292	SURF4	SSR4	TENM4	IPP	ASTE1	GPR26	SVIL	NKAIN2	MED29	SHISA6	PINK1	SOD2	RINT1	BICC1	PDZD11	NPC2	LARP4B	CHCHD1	MED8	STK25	DOK1	TBC1D10A	LANCL2	EDF1	DDX21	KIAA1328	ZKSCAN1	ENAH	KHDRBS3	METAP1D	RNF7	PYCR2	PPP1R37	PSMD10	HERC1	NCKIPSD	SHF	HLTF	SMARCC2	NXPE3	NDUFV2	KCNG3	POLR2H	TTC13	TMEM126A	PHAF1	ATP13A1	COX5A	SSR2	LSM14A	SNRNP48	GLMN	TRMT61A	SEZ6L2	DNAJC10	UBXN10	FXYD6	MSL3B	FRZB	KSR2	PTPN11	NINJ1	HERPUD1	ASRGL1	IPPK	KIAA2012	EHD2	TRPC6	GCC2	METTL1	ATXN2L	ANAPC4	GSTCD	CC2D1A	GRIA2	NDUFAF8	SGK3	IKZF2	NME2	ACTR3B	ADRM1	RGP1	EXTL1	IQCK	VAMP4	HNRNPL	RFX5	FOLR1	ARRB2	TSEN34	SLC25A46	CRYZL1	PRKAG1	UBXN8	DCUN1D1	FBXO33	UBOX5	ACSL4	SFRP1	EXT2	FNBP1	ERAL1	CYRIB	HMG20B	LMNB2	ARHGEF40	FZD3	CSNK1A1	IER3	ANTXR1	CORO2B	ATP11B	ZMAT4	REPIN1	DGKZ	HEY1	RPF1	ANAPC16	ILK	ID2	TRAF3IP1	PCDHGA10	EPB41L4B	UBXN4	FAM110A	TAF8	CNPY4	TRIM37	RAB8B	ORC2	PIBF1	HGH1	SIRT6	PTCD3	PRR32	SHISA7	GPX4	STX7	DYNLRB1	ADAM11	YPEL3	SORD	MDM4	SLC20A1	HIP1	LYSMD4	SLC7A8	ATP8A1	UTY	AGGF1	CAB39	ST3GAL6	PRKD1	RCAN3	NSD1	SEC61A1	PELP1	TMEM132A	KCTD20	DBR1	ARL6IP5	CDH6	KGD4	ARB2A	MLEC	MTERF2	PSMG1	MRFAP1L2	ADCK5	EFCAB14	LINGO2	RNF157	TRPV4	ANTKMT	AKAP6	PNMA1	STT3A	RB1	DNAI4	RGS6	SYNJ2	XPOT	MED20	HINT3	RPL28	SIPA1L3	ZEB2	BOD1L1	OCIAD1	HR	INVS	NGRN	ACSF3	ZDHHC13	SDHB	FAM107A	PPARGC1A	GCNT2	CPEB1	RNF39	USP2	CEP128	MRI1	DDTL	NBDY	PARL	ACOT13	TMCO4	AP4B1	B4GALT5	RAB39B	MOGS	TMED7	TAF6L	TRAP1	TSPAN4	PRPF3	PLEKHA6	FRMD8	NDUFA1	ARNT2	SCRN2	DNAJC4	ZNF23	RNF220	SIRT7	UTP23	BRD4	LRFN2	PROM1	TAC3	MCF2L	PPIP5K1	PLEKHB2	SLC35B4	TAX1BP3	ARMC1	MAGT1	DENND5B	TOMM20	MAPK9	PCLO	WWTR1	DUT	VPS28	NOL4	RLIG1	VDAC1	CDH8	C3ORF70	ICA1L	NELFA	RRAGD	SRRM2	ZHX1	BIRC6	ABLIM2	ADGRE5	TMA7	G6PC3	TMEM38B	CCDC90B	COMMD7	BORCS7	KHNYN	PCGF2	UPF2	FYTTD1	TCEANC2	SPOP	MANF	RIMKLB	PDCD10	PCSK2	FAM199X	KITLG	PLP2	CLINT1	CUL7	NFIX	SRM	NAV1	ZBTB17	ATP13A4	XKR4	FAM162A	DDO	CACNA1H	TMEM131	KATNIP	SIAH1	VPS54	SLC25A25	RAB21	AQP1	TXNRD2	UHRF2	RBM22	MIER2	MRPL11	BBOX1	FOXC1	USP30	MIPOL1	MTCL3	IL11RA	IFT43	RAB3GAP2	EXOSC8	SMARCD3	EDEM1	H3-3A	RFNG	PLCXD1	RAB4B	SYN3	NCK2	KLHL24	CYB5R4	LY6H	ADAMTS1	MAPKAP1	SNX9	ZSCAN18	VPS11	UHMK1	TNKS1BP1	WWOX	GRK5	STXBP4	ENDOU	YWHAH	MRPL40	MYO1B	CCDC59	SCO2	ERICH1	LYPLAL1	PKIA	MTCH2	ZMYM6	ANKRD6	TRADD	TCEAL9	KCNN1	MRPL37	MGAT2	ZNF32	GPATCH3	SCAND3	RPL10A	YPEL2	PPP3CA	RSPH3	CAD	FANCG	PIAS1	NEDD4L	KCTD11	TSC22D1	PGAP1	TANC1	NUP37	PRR7	C5ORF34	HEATR6	FAM151B	PNO1	R3HCC1L	ACTMAP	MTCL2	EFNB3	XPO5	COX7A2L	RFESD	RSPH3	KMT2A	EIF4E	CHST12	TLE1	PCDHB4	LYPLA1	PRAF2	PPIA	TRPC5	HIF1AN	HIC1	KDM2B	ZXDC	BORCS6	NUP133	ARHGEF28	RNF20	MXD4	NSMF	USP8	MRPS28	WASF3	NABP2	NDST3	GPR63	PPIL4	ANAPC13	DTWD1	ADH5	PLCXD2	G6PD	ZFYVE19	CWC22	SMC2	SLC15A4	GNPAT	NDUFB4	PHF21A	TOR4A	INO80E	ARF5	WRNIP1	PSAT1	HSPB1	FBXO41	PPARGC1B	RITA1	DRC3	RBM6	TPI1	VAC14	HNRNPAB	SEMA4G	GATM	ALG2	NISCH	SIMC1	NUMA1	PLLP	SLC6A13	GTF3C1	HEXB	ZFAND3	UTP18	RPRM	CCNG1	TAF10	RPS14	SLC16A11	C8ORF76	ZNF780A	BNIP3	GPR155	STRN3	BAG6	NCLN	PFAS	EHD1	SCRIB	EGR3	EEF1AKMT1	SURF2	TNPO1	FAM234A	OSMR	PLIN3	PPIL6	URM1	LRP12	COPS6	TEF	DTNBP1	RAB10	S100A16	GCN1	NHSL3	WDR5B	UBE2W	BANP	MAOB	CIAO2B	RLBP1	KCTD16	EPB41L1	TXNL1	IGHMBP2	NAA50	CASKIN1	MRPS9	PARVA	ATP2B4	CRTC2	FAM193A	KDM1B	KCNAB3	GGCX	ANKRD13C	CDC23	PSTPIP2	UBE2E1	D2HGDH	SRD5A3	KDELR2	CDK12	ZNF346	FAM50A	CD99L2	KIDINS220	CKS1B	SLC4A3	NME7	ERCC2	ENO1	UQCRFS1	GNG12	CLCC1	CRCP	MT-ND2	TMEM123	MPHOSPH10	GRIA4	HCN1	AGO1	PSME2	MGST1	RAPGEF2	WDR7	SLC35A5	FAM193B	PSMA6	MRPL45	KCNS3	KDM3A	TMEM150A	GDA	ZC3H14	TJP1	CPNE7	EIF2AK4	MTMR11	FAM53C	SPOUT1	AKNA	NSMAF	NKX2-2	FKBP3	MPDU1	AKAP11	ZCCHC7	EED	KCNJ6	NAP1L3	CSRNP2	CFAP300	MLLT3	LZTS3	SMG8	KLHL23	PRKRIP1	NACC2	GFOD2	IGSF11	CD24	MZF1	ATP5MC3	CCDC93	NKX6-2	DHRS13	ATF7IP	PLS1	NDUFS5	PFDN6	CHCHD10	ZCWPW1	TMEM263	STARD13	MTHFD2L	KATNA1	PWWP3B	WDR55	ANKRD29	FAM98C	CLEC2L	AAAS	LCMT2	HYKK	EZH1	CFAP68	SLC25A5	S100A13	METTL5	LIG1	PITRM1	TAPBPL	AGBL5	PGM2L1	POMGNT1	VARS2	AKAP1	SUPT3H	RPA2	IQCC	ZNF398	KIAA0232	FGF11	PLSCR3	ABHD5	GPR135	VPS13C	SMOC1	ARSA	FAHD1	SELENOH	LPAR1	LIN7C	CAMTA2	AHR	GSN	ARL8B	KLF13	EPN2	SETX	RUSF1	BCL11A	KCTD3	ATRNL1	REXO1	ETV3	RSRC1	JMJD8	ZRANB3	CNOT2	GPR17	EGFL7	ARL14EP	PRXL2C	SNRPA	MAP2K1	B3GALT6	SASS6	SAR1B	SYT1	ZNF212	USP15	GARIN5A	ABHD12	BCAR1	CEP135	FKBP15	LSM8	EIF3H	KDM4B	FOXJ3	VMAC	AFAP1	NANOS1	TP53INP2	TMEM241	CIAO2A	EIF4G3	TATDN2	WASHC3	SLC25A45	ZNF277	MAP7D1	STK24	SBF1	PRKAA1	ISLR	ARL6IP1	CDK14	COX18	PTPN21	TIFA	MRPS17	ANP32B	INTS15	HERC4	UBFD1	POLR3D	PDE5A	RELCH	CHDH	APC2	STK3	NAA15	ASPH	NUP214	SLC35G2	NDUFAF3	CNPPD1	DEPTOR	ACO1	ATAT1	WASHC5	STAT2	GPR27	RBBP4	SDSL	HYCC1	TSC1	SIAH1	UEVLD	LTN1	DOLK	SNRPD3	PRDX2	MVK	JCAD	DDX55	PHLPP2	FAIM	ATP13A2	AMD1	VCL	RPS8	SLC25A27	CCPG1	NAA80	PCDHB16	UNC5A	MXI1	TSPAN18	CYB5D1	GCAT	FAM219B	GTF2A1	RHOJ	TMEM59	VAV3	FOCAD	RPS6KA1	TMEM35A	ZNF329	TAF9	CARD19	PNKD	ENHO	SCLT1	COTL1	ZMIZ1	AKIP1	CSNK1G3	ITPKA	CSNK1G1	NAT14	ZDHHC17	CYTH3	MPC2	VSTM5	FHIP1B	RFC3	DIAPH2	MED23	NOP56	NDUFV3	ZBTB45	ZNF354C	URI1	HNRNPA0	IFITM1	CLPB	LBP	NUDT7	MAML3	PALS2	DAPP1	BBS5	TAB1	TACO1	RAB27A	COA8	PITPNC1	DDX17	GDE1	ACTA2	ATP5F1C	CEP295	ARGLU1	CHMP1A	NFKBIL1	OXSM	PNMA2	MRPL16	TBC1D31	LIAT1	IDH2	ST3GAL5	MR1	ACD	NDUFB6	ANO10	PHKA2	SRD5A1	STIM2	KRIT1	GRIK2	C2CD5	TTLL12	KLF10	PCGF6	RFT1	C1QTNF12	GINS4	IL18	SIK2	NUDT22	SRPRA	FAM171A1	GATB	AHNAK	MRPS16	BEND3	RPAP2	IPO7	USP20	DPH7	VTN	HECW1	UQCR11	RIPK2	MYPOP	MAPK3	SUMO3	KDM5D	NPHP1	PANX2	CTDP1	CRELD1	ENTPD6	C9ORF40	BAK1	RBM4B	NQO1	SPIRE2	NHEJ1	ISY1	YIPF5	COG7	CSMD2	BAHD1	THRA	ACTN2	LAPTM4A	SMG7	ELK1	PKIB	UBA3	CRAT	PPAT	NEUROD2	SMYD4	FAXC	SUGCT	ADAMTS3	RNF44	DDB2	CPEB3	DECR2	NADK	CUL4B	GTF2B	FASTKD2	TMEM169	CDKN2AIPNL	SIK3	MMS19	WRAP53	OGG1	ALDH9A1	PLPBP	SMAD6	PMM1	SERP1	RHBDF1	CPE	PEX14	TMEM177	GIGYF2	DPH6	OLFML2A	ZDHHC14	TMEM70	PRUNE1	SLC12A6	ARHGEF1	SLX9	FLOT2	MED19	TUBGCP6	SUSD4	C1ORF52	TIMM13	ALMS1	RIPOR1	MLF1	USP21	UBAP2	ZNF764	RIOX1	TOR1A	ZNF438	HADHB	COMMD1	SRSF4	ZNF524	ZBTB24	PCDHGB7	SPG11	MSRB1	UQCC2	ACO2	ETS2	TSSC4	CTBS	PTBP3	ADAL	SYBU	SLC1A6	DMAP1	NFE2L2	MPHOSPH6	AKAP12	PTP4A3	SAMD12	NCOR1	SLC25A42	FMC1	DHRS7	MMP11	PSMB5	TPRN	ADNP2	HBA2	MRPS35	IFIH1	TMEM223	MRTFB	EIF5A2	KIF17	TUBGCP2	AKR1B10	AP3M1	QTRT1	WDR41	IFT80	SCAP	APOO	NEK9	BSDC1	TSPAN13	CDC26	ATP6V1G1	SLC30A1	MID1IP1	NEU2	GATD3	RALBP1	TFRC	ARHGAP23	ANXA4	RPAP3	AGK	VSTM4	ZKSCAN4	ZSWIM8	INPP5A	ATP5PD	SLC25A36	AP1AR	PSTK	AK1	NARS2	ZIC1	SNCG	ZNF532	CCZ1	LIMS2	NFKB1	CREBZF	KCNF1	SCN8A	ACAD9	UBE2K	GPD1L	PET100	DENND2B	KIAA0753	VPS29	CLTC	GPR25	DENND11	DHX33	SGMS1	SPCS2	COX7B	ARL4A	PEX11A	UBR2	CHM	DBI	TIMM17A	ZNF286A	YTHDC2	MRPL54	RASSF1	BZW1	PAK5	YES1	NRBP2	RRS1	TPST1	RCOR2	NACC1	KL	TBP	CACNA1B	KCTD21	RGS17	CCDC61	CAPZA1	ALDH6A1	FASN	POC5	HMGCR	CCDC28A	CENPJ	PPARD	ANKS6	TRAPPC2	DIP2A	MFF	RAB36	CCDC107	TMCC3	FAM20A	MRPL9	LRWD1	LRRK2	SIRT5	PLCH1	BBS2	PMPCA	RNF208	MCTS1	RBM10	SNRPB	PAIP2	SLC39A7	SDHAF4	ALG1	PDHX	DDRGK1	NDUFA5	MEST	ACTN4	TTC27	PIP5K1B	FAM229B	NIFK	PRKAR2A	RALB	POLR1B	OAT	ITM2C	SLC35A4	CXCL12	RBPMS2	PDCD5	MEF2C	NT5M	RIMOC1	GNAI1	SHROOM2	BCKDHB	RPS15A	TMEM74	RBM3	MARCKSL1	DCAF13	TXLNB	RANBP10	SALL2	GPRASP2	WDR24	CASD1	SPG21	QSOX1	MIF	DLG2	PCED1B	DKK3	DAP	H2AC21	CRY2	CTSA	ENTREP1	CPEB2	FNDC3B	ETFDH	TMEM101	USF2	UFM1	MAP1LC3A	MAOA	KCNIP4	ZFPM1	SOCS2	DAPK1	BCS1L	CUEDC1	BACE1	CRLF2	GPATCH2L	SEPHS1	PIH1D1	CD82	CRAMP1	PRR16	RPS16	NEIL1	MAN1A1	FNDC5	LDAH	AP4S1	TOB2	TIGD2	TOE1	ANKRD54	ZER1	ALS2CL	GALNT17	SRFBP1	SZRD1	WDR75	SARAF	MTMR14	CMTM3	STON1	MPV17	SEC22B	C7ORF25	COX14	SYNPO	DDHD1	PAOX	PCTP	PHTF1	CPLX2	KCNV1	PRAMEF1	GNB1L	TCF19	NUDT11	P2RX7	UBAP1	MPRIP	DDX59	SF3B1	CYP2J2	NIT1	IFT56	CDKN2C	SMARCD2	RPRD2	FAM174B	NCOR2	PDRG1	WDR91	SDHAF3	INPP4B	PARD6G	POLR3H	STK11	DHX35	ALDH7A1	SND1	ZNF205	MAP2	ABCC8	MRPL27	TMEM138	TMEM191C	BROX	CEP20	TFIP11	PRPF8	AP5S1	DYNLL1	PMVK	METTL4	CUL4A	HELB	TMEM231	GNPNAT1	BRDT	DECR1	SNX19	TXNDC5	MZT2B	ZC3H4	ANAPC11	SETDB2	BCAR3	EIF2B4	LACTB	UBR7	TMEM64	ANKS1A	TST	RAB33A	THOC2	CHMP2B	UGGT2	ELOB	PRELID3A	KBTBD3	ADPRM	CAMSAP3	LRRN3	ADK	C1ORF74	EFNA3	NSMCE4A	ZCRB1	MRPS7	USP45	RAD9A	RSPH10B	ARHGEF7	MYO5A	GNG13	POGLUT1	NMRK1	NCAM1	CMSS1	NOP58	ARPIN	EFEMP2	BMAL1	TMEM127	CTU1	PCDHGB2	AMT	ACSL5	TPPP3	UPF3A	RASAL1	PREX1	NBEA	PCDHGA2	SUB1	MOCOS	PBX4	CTCF	JMJD1C	PACRG	NDE1	NDUFB10	BANF1	DNAJB5	MAP3K4	PTCD1	UBR4	NUS1	CSNK2A2	GMPPB	CLASP1	RECQL5	TRIR	TSC22D4	RASGRF2	PRRC2A	MFAP2	ITGB4	AIG1	TRNP1	LRFN4	ELP1	SOBP	MRPS2	MTR	VWA5B1	PLCD1	ANKRD9	MYLIP	DNAJB1	SGPL1	STAT5A	TMEM42	UBE2L3	SKIC8	ADAM15	FPGS	RANBP2	MYH10	TMEM87A	NUCB1	NXPH1	FBXO42	DAAM2	BUD31	ALG13	CRABP2	ERMP1	C2ORF69	OLFML3	HPS3	FNIP1	PAK2	PEAK1	PLCE1	TXLNA	DCLRE1A	KDM4A	HFE	CHRM4	ANXA5	C15ORF61	H2BC6	GPD2	NOL12	UNC5B	COP1	MFRP	PAFAH1B1	SIAE	CEP131	SLC39A3	ARIH1	MRPL57	FBXO36	ELP5	GPX7	PRKDC	SLC9A6	ASB13	PPP1R16B	SRP14	ARHGEF15	CACNA1I	CERCAM	AFF2	TRAPPC2L	ATP5MJ	MCUR1	TSPAN17	OTUB2	PTK2	EFEMP1	CRY1	ZNF551	XRCC6	ACE	PRDM15	PSMC3IP	SAFB	ZFYVE27	CTF1	G3BP1	IRGM	SGSM2	SH3GL3	C12ORF75	CYB561D1	RFC5	CRIP2	YJU2B	CPED1	SNRNP200	RPGR	SELENOO	HDAC3	ENY2	EPS8L1	PITPNM1	FAAP24	EBP	B4GALT3	ZNF771	RUFY3	GJB1	FUCA1	KBTBD2	GNB1	GFOD1	SNAPIN	NHSL2	TSEN15	EIF3D	SELENOI	FBXL4	CEBPA	ATG9A	SLC9A8	POP1	CMPK2	TMEM65	OSBPL3	SHLD2	ZRANB1	CYP4F8	SLC25A1	BZW2	SMCHD1	STARD5	SRP9	SNUPN	ACBD3	GASK1A	UQCRQ	PARP6	CBX3	PI4KA	FUS	CBS	CADPS2	PDE4D	UBQLN4	BNIP2	NUP107	PHGDH	CCDC43	UBXN7	MYO9B	SPIDR	TPBG	FAM8A1	SATB2	ACOT11	TRAPPC4	ACADM	PAQR9	DOK6	SDE2	C11ORF68	METTL22	SLIRP	BCAS3	CANT1	RAD54L2	APOOL	NDFIP1	ARNT	ANKMY2	ASCC1	ZFYVE21	IL33	MLX	MON1B	EML4	RPS6KB2	HS3ST4	RNF40	SNRPG	ZNF839	DLGAP1	SCAMP3	TMEM258	WHRN	XRN1	MYCL	CHMP1B	INTS1	HTR5A	ESRRB	MARK4	ABRACL	NFE2L1	RAB11FIP2	ASL	POP7	MTBP	LAMP2	SNX3	ELOVL4	LRRC8A	PHF3	GOSR1	SPTSSA	MTHFS	ARHGEF10	DLX1	WASF2	ANKRD42	CNBP	PGPEP1	UBP1	EXD2	ALDOC	MARCKS	PSMB3	YBX1	MCL1	H2AX	CDK5RAP1	NUDT5	DYNC2I1	DST	HELQ	IVNS1ABP	MTSS1	POLR2J	F5	MAGOH	CFAP20	PAIP2B	HEXD	RNF123	ALYREF	GPR22	ILRUN	NDUFAB1	PRPF38A	LGI4	GPSM1	PNRC1	PSMB6	ITGA3	DCC	PRDX3	RAB5B	DUSP15	RRBP1	FAM91A1	TOR3A	HSD17B4	TMEM256	ZCCHC18	REXO4	PHF2	NEBL	C5ORF24	HAUS6	NHLRC1	TTL	PARP8	NT5C	MED27	CRYAB	CNST	TAF1L	SMIM10L2A	ABCA3	DGAT1	IARS2	RAB11FIP4	MAN2B2	SUZ12	CEBPG	COPS7B	MIF4GD	FRAT1	ME3	DOHH	SNRNP35	SMUG1	SEC23A	MSH6	FAM98A	CTSZ	MAP1A	DIS3	SMIM27	PPP1R35	GPT2	OSBPL6	KCNK3	SENP7	COL19A1	AFAP1L1	APH1A	PGP	DNAJB11	EHBP1	GNL1	GOLIM4	GOPC	WAPL	GLRA2	CWC27	PTS	TEKT5	MAPK14	MADD	SLC25A30	PIK3CD	SIPA1L1	ZNF414	OPCML	ANO8	PIPOX	WDR83OS	COX4I1	FBH1	ATG4B	RCBTB2	PNPLA6	SLX1A	MBLAC1	RPS6KB1	TNS1	MRPS24	NTAQ1	SH3GLB1	KCNK10	PPP1R12A	RBMS2	WASHC4	ZNF182	SAT2	PPM1L	PTH1R	C18ORF54	WIPI2	TDRKH	PRRC2B	MSH3	IPO4	RELN	TEFM	MRPS18C	ZNF384	FARP1	PIK3AP1	SLC25A32	TMEM259	NTN4	TMEM214	ZSWIM9	ICMT	CKS2	ZNF358	APRT	SUGP2	SYNE1	RAB4A	APOBEC3H	METTL18	LMO7	GPBP1	SS18L2	SMIM8	SOWAHA	SGIP1	GFRA4	ZNF692	ALG11	WNK4	CCDC115	LAGE3	LACTB2	TXNL4A	AP1M1	EPM2A	USE1	SFRP5	HTT	RPL37A	FCHSD2	PLTP	ZC3H12B	FUNDC2	TMEM158	MED22	TRANK1	YBX3	ATF6B	AREL1	PPP2R5E	CCN2	WDR45B	PRRC1	DCAF5	IRF9	SLC19A2	SLC23A2	EIF3B	NMT2	RSPO1	RIMKLA	INIP	PLEKHN1	SUPV3L1	SERAC1	DNAJC18	CTNND1	CGRRF1	SPTB	ACTR8	PRDX1	EFNB2	PRICKLE2	ACTL6A	EIF2A	PHF10	HUWE1	NXT2	IFT140	CBX5	HTR1A	MAP6	PIGU	TMEFF1	TTPAL	FAF2	THAP4	DNAJC13	USP35	VCF2	CYB561D2	BEND6	TMEM238	OSBPL2	SCAF1	SNAPC4	USP9X	DNAJB4	PARVB	NCOA3	CYP4V2	TBC1D13	TMEM14C	SNX12	PRDM5	PPP1R13L	MAU2	PRAG1	PGM5	FOXP4	CYFIP1	TBC1D12	PUS7	ZNF879	MAGI2	MRPL58	DUSP19	DAGLB	IFT20	TIMM23B	TP53BP1	GALNT9	EIF2AK1	NUP188	RPL7	NUDT1	MIGA1	CPTP	MAP2K5	SUN1	BBLN	CCDC74B	EIF1AX	SWT1	HNRNPF	EPHX4	LZTFL1	DGLUCY	TPBGL	ZNF697	ZNF280C	HACD3	PIGV	TMEM43	STAU2	RABGEF1	AMFR	ATG10	APBA3	RBM8A	MEIG1	GORASP1	UBAC1	CCDC184	DUSP14	NRG1	YARS2	TTYH2	ZFYVE1	MAPRE1	ZFHX3	NUP205	SLC37A4	TAB3	BHLHE40	ANAPC1	CDC25A	RPL27A	TTI2	SMIM7	MTMR12	MORC3	TEX261	ZNF446	BTBD1	KDM3B	UBE4B	ZNF503	C8ORF33	SLC6A15	DCUN1D5	TEX264	PHYH	ELOC	EIF4B	MFSD9	SNX8	RPL9	RTN2	SIKE1	NUMBL	EDC4	ZBTB46	PSME3IP1	OSBPL1A	CCP110	R3HDM1	FABP5	KIF1A	CHMP5	TARBP1	TSFM	SPSB2	MPC1	PTRH2	ZBTB7A	TNS3	KLHL26	SPINDOC	MRAP2	FBXO11	SLC30A5	GLO1	HSD17B10	RPGRIP1L	DNAAF5	RBM41	NRAS	ZNF382	FGFR1OP2	NAT8L	ATP11C	NAPEPLD	LINS1	CLN5	TXNL4B	SNX14	GABARAPL1	TFEB	TNS2	ULK4	ASB6	ATP5ME	HDHD2	FRY	ASIC1	RRP15	CRHR1	NHLRC2	WDR44	FAM135B	SDHC	HPS5	NDUFC1	ECRG4	COPRS	LRRC9	SDC3	DUS2	STXBP5	SUN2	TRAPPC10	SHISA5	INTS2	RUSC2	SDF2	R3HCC1	RPAIN	PLA2G15	SHPK	RNF170	PCIF1	CDK20	RIMS3	C5ORF63	FAM136A	CHD1	PRKCI	ACSL3	TOP2B	ZNHIT2	COL16A1	MAMLD1	MRPL35	AASDHPPT	DEDD	ARMCX4	IGSF21	SMDT1	GET4	ZNF521	CACUL1	ZCCHC10	TTPA	GRN	CNOT11	BTF3	VPS37A	PLSCR4	MRPL18	SPSB1	VAPB	BFAR	SMG5	BTBD2	PTK7	CASP8	BID	TRIM65	RAB2B	ABLIM3	PXDC1	AKR1B10	SHLD1	CDC45	CDK10	TNPO2	ATP8B2	PPP1R16A	EFR3A	PPP2R2A	VCPKMT	ILDR2	KAZALD1	ASCL1	PSMG3	EEF1E1	IMMP1L	LETMD1	PABPC4	DIPK1B	TRMT6	DDOST	SMIM12	IRS2	HDGFL3	PPCDC	AMOTL1	WRN	CWF19L2	PCDHGA3	TRAPPC9	ZC3H13	TMEM160	COA4	TBC1D14	SLC66A2	XBP1	MRPL51	KLHL3	OSGIN1	EXOC1	BIN3	CEP112	STX2	PPP1R12B	MRPL12	RCE1	SRCIN1	NDUFA12	ARFGEF2	COX6B1	WEE1	TMEM88B	RUVBL2	CTTNBP2	RBMXL1	NUAK1	SNAPC1	TMED3	HLCS	TNPO3	HPGD	KIF5B	PNPLA2	PHKG1	PCCA	CSTF1	MRPL23	CCDC138	PYCR3	IBTK	NOP16	DHX30	TP53	PALM	COLGALT2	SLITRK4	SIDT2	PRPS1	MTIF2	H2AJ	SON	UBE2A	CDH12	ATG14	SMARCE1	TMEM170A	EWSR1	TACC3	MIOS	YJU2	TATDN1	RAB7A	GABPB1	ST8SIA1	DAP3	CD9	IL34	NUP160	ELAC1	ZSWIM5	UFSP1	NIP7	KPTN	LIG3	CEP164	NMD3	RDX	ATP5MF	OSBP2	TTF1	AP3S2	BAX	TRIM21	FAM210A	SPRED3	RSC1A1	TBC1D8	DNAJC30	ZNF385A	PNMA3	VHLL	DMPK	MRPL24	SPATA7	RAB2A	OPTN	DCAKD	EIF2B2	AGFG1	ZNF775	POC1A	RUNDC1	SIL1	BCL7A	MICOS10	CLN3	CD276	EMC7	SEC61G	TM2D1	SERINC2	REXO2	AMZ1	IRF2BP1	SEC22A	TAF11	PACSIN3	GGACT	ASB8	GALM	C11ORF87	RYR2	HEG1	ARRDC3	TUBG1	FARP2	VIRMA	GADD45B	TFDP1	TIMM8B	EIF2AK3	KLHDC3	BRAF	PPP1R2	POMGNT2	TP53I13	NELFE	MYH9	TMEM200A	COMT	MTMR3	C8ORF34	BMP4	N4BP1	RNF130	NFS1	KPNA4	CHCHD7	E4F1	TRIM41	MAGED2	GPS2	KLHL21	IFT25	MPST	SAP130	ZMYM4	APPL2	TCTN3	LLPH	PUS7L	NDUFAF6	ACADL	WDR83	LSP1	TNFRSF21	SPTY2D1	TRAM1	PSMA4	FBXL18	KSR1	CCDC71	MAF	SYDE1	CDK9	JPH1	PLAAT3	TXNDC15	CRNKL1	PPP1CC	UBE4A	INKA2	RPP21	CTC1	GAB1	SMC6	TMPPE	RNF168	GIT1	CHAMP1	TARS2	PIK3CB	CEP250	SSX2IP	INPP5B	GFM2	DENND2A	TUBD1	BRWD1	FAM151A	PDE4B	HAGH	MSANTD2	GFPT1	POLR2F	NBAS	PRKD2	YIPF3	CCHCR1	POLR2C	U2AF1	RAMP2	EPHX2	CAPN7	MCRIP2	IZUMO4	WDR33	CDKL2	NOC4L	USP1	SLC25A38	PRMT1	IPO8	CCDC102A	FAM171A2	WDR59	MINAR2	MMP16	CYB5D2	LRPAP1	NUDCD2	MALSU1	COL23A1	FRYL	KCNQ5	TRIM47	ZNF598	SCNN1A	TM2D3	TBC1D4	MRPL46	ZC3H12A	MAT2A	TMEM39B	ABHD17A	HCFC2	ST3GAL3	CCSER1	GOLT1B	MEIS1	ZBTB21	LNPK	RPUSD3	ANKFN1	PLEC	CAND2	NPHP3	COMMD9	MYO18A	POLI	HECW2	PACS2	SLC35B1	WDR43	ABI1	DUSP28	PLSCR1	GTF3A	FGF1	NKTR	PRIMPOL	CNIH2	FBXW7	SOX4	SARM1	PHF5A	RASA1	SMTN	PPP6R1	CALM1	HMBOX1	PPP2R2C	SGCB	CCSER2	UNC5C	FAM120C	GIT2	MSRB2	CIRBP	DNM2	ZNF445	TMEM62	FAM120A	ACOX1	ZNF775	CEPT1	COX17	RGS16	ERCC1	LRRC7	PLD1	ATP5MG	SURF1	SSH3	RSPO2	AAMDC	ASH1L	TMEM209	ZBTB4	MPND	GSTM1	TIGD5	PLEKHO1	NDUFB9	RASAL2	EFCC1	RNF185	SLC29A1	COX19	CISD3	C19ORF53	CLCN7	DHRS4	SEPTIN10	WWC2	MYT1L	NXPH3	EAF1	ARID4B	PPP6C	GORAB	PLEKHA1	RASA3	MBTPS2	TECPR2	VPS36	FER	PICALM	ADD3	DSCAML1	HSPBAP1	DDIT3	LMTK3	PLPPR5	TMEM143	PPP3CC	UNC13A	PTGES2	GPN3	CDK7	NUP58	EPCIP	GABRA5	EPHX1	CUL3	NAT8	ANKRD16	PRMT2	CLCN6	KIAA1614	CCDC174	HSPA13	MSRB3	TRMT1	TMEM100	CACNA1C	GATAD1	COQ8B	UTP25	UTP4	RAP1GAP2	SDR39U1	SNTB1	ECI2	TMEM184C	MRPS18B	NCOA2	TMEM17	ALDH5A1	TBC1D23	BRI3	PDE6D	PRODH	SLX4IP	OTUD5	GJC3	FANCC	FCSK	DDX52	ZNF233	NIBAN2	RALY	TFB1M	MTX2	CMC4	RRAGC	CHMP6	ZNF444	TBC1D1	PCDHGC5	PLEKHH2	CHRD	PACRGL	NSUN6	ZNF845	MAD2L2	RALGAPA2	CPNE8	KLHDC7A	STRADB	IFT70B	SMARCA2	MAPKAPK2	ARV1	SQOR	PAPSS2	TMT1A	APIP	UBL5	NOL10	RPL13A	ALDH1A1	PABIR1	TCERG1L	ABCG4	DNAJB9	TWSG1	IQGAP1	GAR1	MAL2	PCOLCE	KCNJ14	EML6	PIK3R4	TLE6	PPP6R2	EXOSC7	NUBP1	ZCCHC4	GON4L	LAMTOR5	NAGA	TNFAIP8L3	ROBO1	CARMIL1	OXA1L	GAPDH	ADIPOR1	TYW3	ALKBH8	CLK3	ABCB8	CAVIN3	CCDC92B	SUMF1	WNT5A	ANO4	TAFA1	MCM3AP	RTEL1	PAPSS1	RNPC3	STIMATE	MBD2	OSGEP	ARMC10	ENC1	NSUN5	RALGAPA1	HDAC4	THTPA	ATF6	RPL7L1	CDADC1	CHID1	KPNA6	PIM1	TBL2	KY	RNH1	TPD52	SSU72	KIAA1191	DNTTIP2	MFAP1	MARCHF7	WHAMM	SHARPIN	SCN1A	SF3B5	HBS1L	SERPING1	GLRX	HMGCL	CCDC157	PHC3	DDX20	PAIP1	DCAF4	PDE9A	RPL8	SERHL2	TDG	PPM1A	RAD23A	NOCT	POLD1	NPAS4	SEMA6B	ENSA	TMEM132E	SHANK2	FADD	PUS1	NAT2	SAYSD1	DMTN	MBNL2	PPP2R5A	MAPKBP1	ZNF791	RWDD3	IRGQ	PLCG2	ZNF845	IMPDH2	ARID1B	KBTBD4	RPL38	APLP1	ABITRAM	CELF2	TIMM9	TCTA	GABARAP	NUBPL	PANK1	IL1RAPL1	ZNF518B	ATP5PO	UTP3	CHAC2	STRN4	TUB	MTNAP1	MT-CYB	SDR42E1	TMOD3	AGPAT5	TBC1D9B	KCNIP3	ARRB1	MSRA	YEATS4	RCN3	UNC119B	PDCD2L	GID8	AIDA	MYO9A	IRAK4	RAF1	PARD6B	ALKBH3	JRK	NTSR1	FHL2	RILPL1	GRTP1	BEND7	MON2	ZNF853	SLC25A14	FBXW5	MRPL44	TDRP	SLC35C2	PITPNM2	GNAZ	LMBR1	NETO1	CBLN1	SERPINB1	TMEM94	EXO5	TTLL11	ELMOD3	RMDN3	MAD1L1	TUSC2	HM13	TKT	MAP3K13	PTGES3	TVP23A	ZNF764	CNTRL	TCEANC	KCTD4	GNG3	FAM117B	CHST8	FAM20B	MKRN2	F2R	TSPAN6	FADS6	PCNA	KCNH3	ADAM9	NUCKS1	MCPH1	TRIO	NAA10	TRIM5	METTL9	RILPL2	RPS18	RPP38	PRKAA2	CTH	NIPAL3	ZCCHC17	FBXL17	GPAT4	ZNF605	PEX5	CPNE3	RAB1B	RCAN1	PLPP1	ORMDL3	PWP1	HOOK2	CIR1	CAT	ARL2BP	CDC42SE2	VLDLR	ACOX3	EAPP	SLC25A20	DPY30	LRRTM1	PLOD2	SERPINE2	SLC45A4	ZNF780A	MYD88	ANGPTL6	DYDC2	GSPT1	MFSD12	FBXL16	HGSNAT	ATRAID	RABGAP1	MORN1	NDUFA7	SETD7	AKAP10	CLPP	RAB14	MBOAT7	ZBTB25	CDK2AP2	ASH2L	PSME4	RRAGB	CHFR	GMDS	BLTP3B	ITM2B	EPG5	RABIF	MLYCD	VIPAS39	ZFP28	TNFRSF1A	ST6GALNAC6	ZMIZ2	PIP4P2	ELP6	BBS1	MEF2D	TMBIM6	UVSSA	INTS14	SMARCC1	DOCK9	DPF2	LIAS	FMO5	KCTD12	PCDHGA6	LENG9	HEPH	RIIAD1	SDHAF1	GFM1	GPN2	NPL	FANCE	STUM	SYT11	ROM1	SLC25A33	CPLANE1	KCMF1	TFB2M	TSN	NEK4	MED14	TPM4	ABHD4	ANGEL2	MTERF4	TRPM3	GCA	SPTLC1	SETSIP	CEP120	HEXA	PEX7	LAMTOR2	N4BP2L1	C7ORF57	CDH18	SERTAD1	EEF1B2	GRWD1	TIA1	ASS1	PPOX	CACTIN	HCFC1	B3GNT2	PIP5K1A	PIP4P1	COL9A2	CRK	SMG1	NELFB	ABLIM1	LRRC27	CTSD	ZDHHC22	TOM1L1	YLPM1	PIP4K2B	GAPVD1	MFSD5	H2BC3	COL1A1	USP47	MGAT5B	PIAS4	RNF144A	FAM131B	SNX27	SYMPK	COMMD6	SAV1	JKAMP	TRIM45	RENBP	MRPL38	RGS7BP	TRIT1	NGDN	GATC	MARCHF5	PPIL3	RSU1	PM20D2	ERLIN1	RPS27A	THOC7	VAT1	ACOT6	RPL32	ETFA	RPL35A	FBXO10	MMP15	NTPCR	AGO2	LRRC20	KCTD14	CTNND2	PFN4	SCOC	RAMAC	SNRNP25	GNPTAB	SRGAP2C	ZNF580	OAZ1	RHOB	MRPS34	BCL2L12	VMA21	PLVAP	CSPG4	MLF2	NDUFA8	PLK4	MAPK8IP1	TTLL1	TAF7	PQBP1	C4ORF3	HACD1	CUX2	SMIM15	MSTO1	ORAI2	GFRA1	RPS6KA5	IPO13	INTS9	HEATR5B	NR1H2	TCN2	ZNF76	APBA1	PPP2R5B	RPS21	EZH2	FBXL15	GRAMD2B	ACSBG1	INPP5E	ATP2A2	MAGEH1	RXRA	RECK	ARVCF	VEZT	C3ORF33	BTBD6	TRMT2B	SLC4A7	RBPJ	BTBD9	EXOSC4	DUSP10	DRP2	CUTA	ZMYM2	SLC25A11	SHC4	FHOD1	ZNF507	MAPK1IP1L	FBXL6	P4HA2	ADPGK	CLASP2	TMEM63B	SUCLG2	AR	ABHD16A	TYW1	TAFAZZIN	KLF16	ERLEC1	CNPY3	POLR3K	RPS20	AGAP1	PDE12	PPM1K	GAMT	STAG2	CACNA1A	ATP1B3	THOC2	POLR2L	RPL27	ITFG1	SMAP2	ZSWIM1	MKNK1	HMCES	TSHZ2	PROX2	PEX19	RASGRF1	RANBP9	RHOC	MPPED1	MARS1	SCN2A	MTX1	EBF4	PMS1	ABCC1	AK2	TTC7A	RDM1	COA6	SLC13A4	TMCO3	BOD1	GKAP1	POM121	BOLA2B	CRLS1	HACL1	BCAP31	TNFAIP1	TMED10	MTFR1L	NEURL4	SNRK	CNN3	AKTIP	SSH2	TIMM29	NTAN1	ERF	SHD	LPCAT4	SHPRH	AIMP2	ANKRD13A	SV2B	HACE1	RIMS4	FN3KRP	FRMPD4	CEP44	DOCK4	CHTOP	RETREG2	SKAP2	TMEM268	DET1	TBC1D5	ARL4D	RIOK3	HTR7	ANK2	TBRG4	FCHSD1	VPS13A	BLOC1S3	ZSWIM3	B3GAT1	CDK13	PIGG	GSG1L	RWDD4	TBC1D2	HINFP	RPS19BP1	B2M	RPRML	GSKIP	SCPEP1	FUCA2	CHD8	TMEM234	SWI5	EPHA6	C19ORF47	LYSMD3	EMX1	FBXW11	RPL23	OCRL	USP46	IRAK1	DYNC1H1	ASTN1	SEC24D	RAP1A	OPHN1	FRAT2	ARHGAP39	PHF20L1	FAM219A	ELP4	CD200	COQ2	UQCR10	ARHGAP31	PHYKPL	COLGALT1	ZKSCAN5	DNAJC1	ATM	EPAS1	FOSL2	GSK3A	RPN2	BCLAF3	UBL4A	PLPP7	MARF1	GOLGB1	USP10	ADHFE1	ATG4C	DPH3	SRRM4	SLC14A1	SFMBT1	USP7	SLC44A1	ALG10	VAMP8	SYAP1	REEP5	CDK4	AKIRIN1	ZFC3H1	SPR	TENT2	PRKCE	KAT14	FGF9	SSR1	RUFY2	SLC7A1	NYAP1	L3MBTL3	DDA1	FYN	ISOC2	CEP83	TLN1	RPL12	STOML2	ZNF335	ORC6	MOCS3	DTNA	LIPT2	RNF2	RFXAP	ACADS	AK3	POU2AF3	NOA1	CHKA	ASPHD1	RPAP1	PARD3	ALDH4A1	ST6GALNAC4	FASTK	DERA	COX7A1	PLEKHG1	YRDC	ACY3	ODF2	MRC2	TRIM24	RGS20	SNIP1	KIF5A	OSBPL5	LAMTOR3	TPM2	GBF1	FMN1	GATAD2B	RAC1	CYCS	AIFM2	MOCS2	TPR	LITAF	ULK1	ANKRD13B	PAFAH1B2	RPLP2	CBLB	NOS1AP	PYGL	RPS29	DOCK11	FICD	ZNF483	ATP5PF	EFR3B	RFFL	MAPK6	CHD1L	RPS6KA4	PXYLP1	CENPC	KLHL5	PARP4	CEP170	SPATA18	ZNF365	PRKCSH	XPC	DNAJB14	MVP	SSBP3	EEIG1	TAPT1	EML5	KIF1B	CCNDBP1	USP16	KCNH1	MRPL13	UNKL	TEAD2	MRPS12	HAX1	WDCP	ZNF449	CIAPIN1	POLR2B	SMAD2	TIGD3	GTF2H4	SNAPC5	ZNF22	SNX30	MAFB	RSPH9	CD151	TBC1D16	GRIP1	MTERF3	CIART	SPHK2	EPB41L2	BCKDHA	SFXN5	JUND	LMAN2L	TTF2	MYDGF	CCSAP	C1ORF131	EPHA7	DYNLL2	LIN52	PPP2CB	IER2	TMEM186	PPM1M	SMG6	FOXRED1	MRO	CHRFAM7A	NHP2	ATAD1	CERS4	PPIE	ERP44	GDAP2	PNN	NAT2	ANGEL1	NEK7	GNA11	SLC35A2	WDR74	SEH1L	TXN2	TOM1	LNX1	ABHD2	PIGO	WNT10A	FBXO32	FAM3C	CHD6	SIVA1	MYO7A	FAHD2A	MED6	B9D2	SLC3A2	HS3ST2	PCNX4	PSME3	GLTP	CKAP5	PGAM2	CERS5	PMPCB	ROCK2	GALK2	TRIM33	PRMT8	NLE1	COPZ2	ZIC4	CHD3	PHRF1	TMEM115	SPNS2	P2RX4	SMIM13	CMBL	SPTAN1	LSM5	VPS72	DCAF11	LIN37	EEF1D	SEC23IP	FBXL5	CACNG3	NRCAM	APBB3	AEN	ENTREP3	FXN	RIC3	MGMT	RPS23	ATG2A	SNAPC3	SLC39A1	GMFB	YTHDC1	RTN3	CLCN2	H2BC13	TRMT10A	DNALI1	MED4	TFPT	GTPBP6	ITIH5	CD83	SRSF10	PIGA	UMAD1	DLG3	UBXN2B	ARPC5L	MED7	HSF2	CBX7	ANKRD17	ADAT2	CDH4	JRKL	CD302	GALNTL6	PEMT	EHHADH	PRKRA	NDUFA3	OSBP	FBXO9	MECP2	ADAT1	RAPGEF4	PCDHGA7	TGS1	MOSPD3	POLR1D	ZNF704	UPF1	RNF141	BPHL	CLPTM1	FZD6	ALAD	NCSTN	SFXN1	PCMTD2	ZKSCAN4	NCAPD3	PDXP	MAK16	MKNK2	HARBI1	SMAD4	COX7C	FAM43B	0	MRPL43	ERO1A	OARD1	MIS18A	TMEM104	C16ORF46	KIAA0408	PRRC2C	POLR3B	DGKH	BRF1	SUOX	ZNF892	KCND3	EMC1	RPTOR	CDH22	ADAM17	FBXO2	PI4K2B	GRID1	SEC11A	POLD4	EEF1AKMT2	RNF13	PSAP	TIMM8A	BTBD10	PFDN5	PAK1IP1	PIP5K1C	CHRAC1	LRCH2	VMP1	CDH20	RHBDD2	NRGN	PNPLA7	OGFOD2	ERH	PPM1F	AJUBA	MTOR	FSTL5	ZNF583	SLC25A34	MCCC2	KPNA2	TNR	DIAPH1	TUT1	BCCIP	TANC2	ZNF85	GTF2F2	KCTD18	RBMS1	CARNMT1	TIPRL	SH2B2	ALG14	PARG	SLC39A14	RPS26	TOMM22	SYVN1	DLK2	ZCCHC8	CELF3	RIGI	CFAP418	TMEM201	YKT6	ME1	FGF12	GTF3C2	TAOK2	DNAJC3	ARHGEF17	SPAG7	GSTO1	FAM149B1	TMEM132B	NDUFA4	RAPH1	FMNL3	EBAG9	KCNA5	MSX2	SLC39A13	RAB6A	SPATA2L	RMND5B	PTPRE	WDPCP	MAPK8IP2	JAZF1	S100A10	RWDD1	PFDN4	BRPF3	YIPF1	LMO3	ANKHD1	RFTN1	ATRN	ANGPTL2	TGFBR3	CDKL3	COL1A2	CCND3	ACTA1	WDR6	COL4A2	TM2D2	PGAM5	KMT5C	HTR2A	TM9SF2	ZHX3	TMEM69	WDR13	TSPAN31	MAPK12	IL17RC	FEM1C	NHLRC3	RHBDD1	DHTKD1	NPHP4	AATK	RSBN1L	MCCC1	PCDHGA4	SLC6A6	RINL	RAB8A	SDHAF2	UXS1	TOPBP1	PDCD2	SPPL2B	LOXL1	LRRC57	HMGN3	ENO3	PSPH	DYNC2H1	PDCD7	C9ORF85	GPR85	PLOD3	ZNF420	ASAP3	KCNJ13	DPH1	FLRT3	UBE2D2	UXT	VPS35L	ARIH2	CIDEA	IGF2R	RGL3	IDUA	TMEM222	HTRA3	NFYC	RPL22L1	B4GALNT4	NID2	ETFB	LRIG2	ACTR6	CHADL	NUP93	ZNF148	STK4	BNIP3L	SECISBP2L	MRPS33	GLDC	VTA1	TXNDC16	HMGCS2	TCEAL3	SETDB1	SELENBP1	HAGHL	PCYT2	CLVS2	CNOT4	FAM32A	ENKD1	GTF2IRD1	AHCYL1	LYAR	ANKRD27	TOR1B	TRMT11	SLC25A39	ATXN2	TAF15	CAV1	ZYG11B	TAF5	ZFYVE9	ECI1	NPNT	CEP15	FLNA	CDK18	SSBP2	RGS3	RIC8A	LGALS1	SLC27A4	TXN	WSB1	CWF19L1	ANKRD28	TLCD5	TUBGCP3	HPF1	DGUOK	MSL3B	ZC3H7A	CDYL2	NAF1	BAG4	STAG1	CBLL1	H2BC11	ABHD17C	TGFB1I1	SDAD1	TRMT44	C1ORF122	PCDHB2	PMM2	LRRC3B	ZC2HC1C	POLK	MRPS6	ELOA	POLR3F	ZDHHC16	DCLK2	SEC24B	RHOT1	SPTBN2	CPD	CTNNBL1	BAG1	C2ORF42	PLEKHA3	PDLIM5	PPFIBP1	ABI3BP	EYA2	ASGR1	MBTPS1	IRF1	CRYZ	FRMPD3	SLK	VPS4B	LGALS8	SCO1	DCUN1D4	KTN1	H4C4	TAGLN3	H4C8	TPMT	ESS2	AAR2	CPSF7	SH3PXD2A	MAP3K9	CFL1	TMEM86A	VAMP2	GPATCH1	CD47	RABL6	IL15	MAP3K5	FGD2	PPFIBP2	CSNK1E	GRIK4	RAD21	ZNF780A	DLX6	SRPRB	GPD1	MT-ND6	BIRC3	AS3MT	AIRIM	TMEM260	CS	UCK1	GRM2	SNX25	RAI14	COG2	GHDC	PLXDC2	SPCS1	CLYBL	TRAPPC8	CCDC106	MTX3	NGEF	AP3S1	AGBL3	ZNFX1	MPPED2	UBE3C	SLC41A2	LTBP4	UBXN2A	SNTA1	GALNT6	PIAS3	UAP1L1	CREG2	BSCL2	PPM1B	INCA1	CCDC126	COA7	NFRKB	EPHA5	ENDOV	ITPKB	GPRASP1	CTHRC1	TMEM200B	HERC3	NME4	MATN4	RPS27	POFUT2	DPM2	ISOC1	TCTN1	B3GNTL1	CABLES2	PLEKHM1	TMED4	PCCB	ULK3	TUBGCP4	ZNHIT3	FAM216A	UTRN	POLR2K	BCR	MORN4	PEX11B	PCDHGA5	RGL2	RBKS	CCND1	RAB9A	MLIP	ATP5MK	PARP9	CD164	TRA2B	TGFB1	LSM2	ZNF827	LRRC28	CLIP1	SUDS3	PTGFRN	BUD23	ALYREF	TRNT1	SCYL1	MEGF8	EVC2	CSNK1D	TACC2	NAA25	GADD45GIP1	RAB3IL1	PUS3	JMJD6	PPP1CB	CBLN2	BBX	ADPRH	RPL30	HMGN5	CXORF38	NPAS2	SELENOK	MYBBP1A	TIMM50	IWS1	GANAB	PTPRU	CLEC16A	SCYL2	MTUS2	ZSCAN25	CD44	C5ORF22	ZNF207	TMEM208	RELA	PLXNA2	ENKUR	STARD7	RB1CC1	ZYX	VXN	KIAA0319L	MBLAC2	POLD2	LRRN1	ABCC5	OTUD6B	MIGA2	IFT172	DSEL	CST3	ROBO2	PXMP4	PXK	GNS	RETREG3	RAB12	ZNF233	ZDHHC9	DIPK2A	CCL27	MMADHC	UBE2I	LSM10	RAB35	HPS4	GPR45	ATP7A	RAPGEF6	NCAPD2	DEGS1	ADGRA1	SH3BP1	CBL	CUL9	WDR45	ZNG1E	SUMO2	NT5DC3	WDR36	ABHD18	EDN3	TMEM205	TPD52L2	RAB40C	KCNT2	SDHD	TSC2	RAD52	CDC37L1	TIAL1	KAT8	OSGEPL1	TMEM53	BOLA3	PDZRN3	LIG4	HIF1A	KCNE2	ENTREP2	H2AC4	EMC3	ZBTB40	OAZ2	PLPP4	TRIM59	SSTR4	ARF4	SFSWAP	POLM	GTPBP10	CHD4	NPY1R	POLR2M	HERC6	COQ8A	TUT4	MYO1E	TMEM19	UFC1	EMC4	RBCK1	ECPAS	LDLR	RNF6	ISCA2	GLCE	PAXBP1	RBFOX3	C5ORF15	PDGFRA	CNNM1	PABPN1	WDR73	BLVRB	TCOF1	UIMC1	AKAP8	HEATR1	NPLOC4	EIF2S3	FHIP2B	WDR89	KDM5C	PTDSS2	TMEM9	ASCC3	BHLHE22	FXR2	PDE8B	FAM234B	SLC25A19	MYADM	KLHL11	POGZ	DNAJC16	M6PR	PHF8	P4HB	ARHGEF18	PDK1	DVL1	DEPDC7	GNE	HES6	SYT16	JUP	PTPN2	NRSN1	INMT	GPR158	PRXL2A	RAB18	ZNF593	EVC	SLC35B3	STN1	PROX1	MED1	WASHC2A	LAPTM5	PXDN	AKR7L	FBXO7	MACROH2A2	S100A6	NSA2	AOX1	STAC2	PTP4A1	RHOA	RYBP	PFN1	HARS2	TGOLN2	EDC3	TMEM242	FAM76A	UQCC5	HNRNPUL1	TFAM	FABP7	P2RY12	SEC14L1	ATPAF2	FAH	CBY1	ARHGEF9	ACADVL	SLC35F4	POGLUT3	SYNGAP1	ELFN1	BCKDK	PIGP	MARCHF1	DOCK3	ITGB1BP1	TELO2	MTHFSD	MACROH2A1	UQCRH	LYPD1	BLVRA	TBC1D22B	KCNK13	AGPAT1	RERE	SAMD5	CBX1	DKKL1	YPEL5	SMIM20	PGM1	LRRC61	ALDH1L1	CLIP2	ZMAT5	RBBP6	TADA2A	ORAI3	C15ORF40	APPBP2	TOM1L2	AMPD3	LGI1	RASSF3	GGCT	CDIPT	NUDT21	LARP1	CCDC6	DCPS	FAAP20	HDAC9	ZDHHC20	PLEKHM3	UNC80	RPS9	LRRC14	H2AC8	DDR1	RFX2	EXOSC1	ERRFI1	SLC30A7	FAM13A	HPCAL1	GJB2	R3HDM4	MAP3K12	GFER	MRPL47	MANBAL	METTL14	ZMAT1	UBE2H	SLC50A1	LMNA	FUOM	IQSEC3	ELL2	POLR2D	NOB1	PARP16	MEN1	MRPL20	SLC18B1	RPL34	IGF2	METTL13	SRR	FGF18	RNF138	CACNA1G	SLTM	NAA30	N4BP2L2	MORN2	RABL3	SYNE2	TPRKB	ANKRD24	EHMT1	KRCC1	RHOV	YAF2	RNF216	DENND10	MTAP	TMBIM4	ELMO2	TENM2	TBC1D10B	DCTPP1	LRRC45	ARHGEF19	LRRC73	NR4A2	FHIP2A	CFAP144P1	CSNK2B	MMUT	CENPV	SETD2	PSEN1	GRM8	TEKT4	PDK2	EIF5A	CSPP1	TMEM74B	WDR4	CCNI	TNKS	TRIM44	RNF146	MZT1	CDH7	ERAP1	MAP2K2	MED31	LEMD3	TSR3	CALU	PEX12	DDX47	SCP2	DIXDC1	NAPRT	CHCHD3	PMEPA1	EIF1AY	SAP18	TRIM27	GABRA4	WWP1	CARHSP1	OSBPL9	REX1BD	MAN1B1	LRRC8D	NDUFB3	GSTZ1	KLHL20	TMUB1	ATN1	MAPK1IP1L	ZNF319	CCDC30	PLCH2	MAFK	DGKE	TBC1D15	NOXO1	CHMP7	CEP170B	NDUFB7	NUMB	PIGX	ST3GAL1	ATG16L2	FIS1	CNNM2	CDK19	TECR	FTSJ1	PPP1R21	FRMD4B	ATP6V0E1	HKDC1	RPUSD1	CFAP74	BCO2	VPS26B	TMEM150C	AMBRA1	SELENOF	KLHDC1	ST7	ATP2C1	TMEM161B	MMD	CNRIP1	STX5	RNF144B	METTL23	DCAF1	CIZ1	RAB5A	COX4I2	E2F5	ADO	ZNF784	TESK2	UNC119	WBP4	ATG3	VPS33B	SIPA1L2	GOSR2	HADHA	TMEM106C	ZNF195	SVOP	RAD50	OXCT1	CNMD	MTFP1	YPEL1	GPNMB	ZCCHC9	NEDD4	MCRIP1	CBFA2T2	TRIP6	ERCC3	TMEM81	MYG1	DDAH1	WDR11	TLE5	UBR1	BRK1	SLC35F1	LMTK2	NDUFB11	PIK3R2	AKAP9	ALDH1A2	ALDH2	DHX32	NAXE	HELZ	ZNF655	ACSS3	HUNK	MRPL30	PEA15	RBBP9	DOCK6	NEDD8	RBFA	PDE4DIP	ALS2	TGFB3	ZFYVE28	SH2B1	WDR77	CFAP126	RARRES1	ATF2	YIPF2	PPP1R8	DGKD	RIMS2	ARFGAP3	BLOC1S5	GNPDA2	PDCL3	RPS19	NTRK3	DTX4	BOLA1	IKBKB	COX11	SEL1L3	POLE3	RHOF	KLHL4	RNF4	CORO1B	SCN1B	TOMM40L	SEM1	TP53BP2	CNPY2	OSTM1	ANKRD13D	TNIP1	RUNX1T1	SH3KBP1	CCM2	CHMP2A	OXNAD1	ID1	ACYP2	NIT2	HK2	LRRC56	SF3B6	UBE2G2	TJP2	PRKAG2	NASP	GMNN	BUD13	PHOSPHO1	CHPF2	CUL5	EVL	FAM120B	EEF2	ARHGAP42	LRRC10B	CTIF	P4HA3	NBL1	ODR4	EIF5	IFI35	BLZF1	ATP9B	RNF215	ITSN1	ZNF34	SRSF9	CLK2	PDCD4	TASOR2	FCHO2	AGL	MEX3B	PDLIM4	P3H3	PDS5A	ZNF845	WDR3	SH3GL1	SNAPC2	PNPLA8	NECAP2	INTS6	CDC16	CCDC32	SNCB	OCEL1	MAIP1	UGCG	ACBD5	PSD	FXYD1	C6ORF89	PCNX2	COX7A2	GORASP2	LIMK1	TMEM161A	KIFC2	IDNK	TAOK3	EIF1AD	LEF1	CIPC	MDC1	CLOCK	PPP1R10	DAXX	TCEA2	TM9SF1	CREM	ZBED3	DAB2IP	NDUFB2	MTRF1	MCAT	NME5	GDF1	ARHGEF12	EIF1B	MLLT11	KIAA1217	CMC1	MAN2C1	ARL2	TEX2	RASSF5	PEX16	TOLLIP	DDX50	FXR1	TMEM38A	PEX2	SLC5A5	RAB3IP	MRPL33	AZIN1	SNX24	COX8A	TK2	RAB5C	AGPAT2	INTS8	NTMT1	IFT46	RMI1	CDKN2D	RHOBTB3	IMP3	NYAP2	UBE2F	RPP25L	H3C8	RIC8B	NTSR2	WASL	VCPIP1	FUT11	CEBPZOS	UBE2QL1	KLF3	PALS1	CYSTM1	SELENOS	CLBA1	MARK2	PTPRS	MBIP	LONRF1	UFL1	DAZAP2	TAP2	SSNA1	BNIP1	BGN	BCL2L11	PCYOX1	ZFP64	SENP1	GBA2	VSTM2A	LSM6	CNOT1	SLC7A6OS	RNF166	KRR1	MCEE	HDAC8	TMEM178A	BBS9	ROPN1L	MYO16	SELENOM	KDM4C	RASA2	MTURN	ARMCX5	PROCA1	PML	HILPDA	EEIG2	FBXW8	ADCY9	CORO2A	RNASEH2A	ERI3	ECH1	PTPRD	CARM1	SAFB2	GCSH	HDAC6	SAMD14	NUPR1	ARSB	FMNL1	DTYMK	C6ORF136	TTI1	FRRS1L	MDK	CDPF1	AGTRAP	ZNF428	MRPL48	GOLGA5	BCL2L1	ZFTRAF1	SPIN1	MRPL49	EIF2AK2	CDC73	MAVS	SPNS1	ATG13	RPS25	APOD	PRPF40B	TEX30	PEX13	SF3A1	FRG2C	RASL11A	PLXNA4	TONSL	MINDY3	GRB2	GRINA	CFL2	SYTL2	LRRC55	TSC22D3	RPS5	FAM168A	NDUFAF2	DLGAP4	DBN1	CPPED1	ERI1	KCNJ9	PAM16	DLEU7	RABGGTA	PAK3	TRIM13	FHIT	NDUFS6	SPECC1L	TCP11L1	CSAD	TRMT2A	GMEB1	NAT8	SENP2	CCDC34	AP5B1	INTS6L	STX6	PCBP4	TMEM151A	NOP53	CREB3	PPIL1	SLC25A28	ZNF34	LSM3	BEGAIN	FKTN	BLOC1S4	PCDHGB6	RAC3	ZNF518A	FKBPL	FBRS	NUP155	MEIS2	SGSH	DNASE2	H2BC13	RASD2	KCTD1	SELENOT	CACNA1E	TRIM36	GRK6	AGA	PPT1	PRELP	GIPC1	ZSWIM7	C17ORF49	GBP4	PYM1	C4ORF33	NACAD	ERCC4	NFKB2	TBPL1	VWA5A	ARHGAP29	SH3BGRL	PAN2	NDRG2	USP4	FBXO3	MB21D2	SNX29	USF1	FHOD3	CAPN10	MDFIC	ALG12	RIF1	ERC1	RPL36	PBX1	SIPA1	SRP19	DOP1A	ECHS1	S100B	DFFA	LMAN2	ACACA	ZIC3	DLG1	EPDR1	GTF3C6	B4GALT7	RPL7A	HCCS	PLA2G12A	DNAJB12	ABR	SLC25A47	ARFGEF1	SRSF2	CCNL1	SESN1	PCNP	TFG	TRAPPC1	CCDC80	EEF2KMT	RPS13	MEDAG	SLC16A2	WBP1	MKKS	CDKL4	SMC5	COLEC12	C16ORF74	FZR1	EIF4ENIF1	FYCO1	TM9SF3	SPTBN1	ATG2B	CACNA2D2	GOLGA1	TMED8	KRT12	GNAI2	ATP6V0C	GRIN2B	STRA6	GSTK1	SLF1	MRS2	DTWD2	FUBP3	ZNF845	MYL12A	CCNL2	AKT1S1	ARHGDIA	LYSET	FBXW2	BIRC2	TMEM203	GRAMD1B	LPIN2	NFYA	GULP1	ZNF34	UBA52	INO80C	SNX5	RADIL	SLC35E3	PGRMC2	ZNF672	PUM1	GLT8D2	DCXR	OSTC	RBM48	ARHGEF11	CSMD3	INO80B	OPRL1	SRXN1	ACIN1	ATP23	ALOX15B	TRIM56	VPS9D1	QPCTL	FBXO28	BLOC1S1	HDAC1	SPHK1	FAM114A1	PSD3	PCM1	CLDN11	ARFIP1	PRR18	DTD2	CDIN1	CEP57	SLMAP	LTBP3	EVI5L	CERT1	LAP3	CDV3	RPRD1B	CCDC77	LMO2	NIPSNAP2	STAM2	POT1	H2BC13	COMMD10	MRM1	PKIG	HMBS	LRRC1	COG6	NEXMIF	UBQLN2	RAB24	CCNC	CHML	POLR2A	NGLY1	SCG5	PHPT1	COMMD5	HIRA	IGSF3	ANKRD62	HSDL2	BORCS5	ELOF1	MAP3K7	SLC31A1	STX18	TMEM50A	TOGARAM1	N6AMT1	DPH2	ZC3HC1	ZFAND2B	PLCG1	SLC25A26	XK	LMBRD1	ACP6	NIPSNAP3B	SLC39A11	DPM3	MIX23	GALT	CCDC13	VDAC2	DMXL2	DMWD	DDX31	PCNT	OLFM2	PDZRN4	FAM210B	TRPM7	BCAP29	MINDY4	CDKN1B	RNF169	ZNF821	RSPO3	EIF6	WDR81	CERS2	RBL2	WFDC1	NBN	SLC6A9	IFT22	KDM5A	KCNA3	CDC14B	UPP1	LRRFIP2	EPHB6	RPL22	FBXW9	TMEM218	MED25	CA11	ERLIN2	IST1	NDUFS8	EFCAB2	DRAP1	EHMT2	NAXD	ZNF462	CATSPERE	PIGS	DUSP8	MTA1	ADPRS	TRDMT1	CCDC47	TMEM230	TARS3	NKRF	FDFT1	IVD	PPP2R2D	CABIN1	ABHD6	C9ORF72	ARFGEF3	SIRT2	MICAL3	SMG9	SLC25A17	SLC38A3	AKAP13	PCYT1A	KLHL18	SLC25A3	ADAM23	NFKBIB	WSB2	DEPDC5	ASPSCR1	STK36	PHF1	DBT	H2AC20	MFSD10	SFI1	KEAP1	EVI2A	MID2	TBC1D25	TIMP4	F8A3	LENG8	SEC14L2	AURKAIP1	PPP6R3	ARL6	BTF3L4	RPL26	THBS3	SLC17A5	DELE1	FAM118B	KCTD2	PTCD2	KREMEN1	HLA-DMA	ATP5F1E	SHMT2	BDNF	SNX16	VPS18	KAT5	GALNT18	PROS1	RNF114	CTPS2	MAP3K20	PPP1R13B	ALCAM	MTMR1	MBD3	ANGPTL4	SNRPF	CNBD2	PPIF	TACC1	CCDC97	STRADA	CAMK2G	DUS1L	KLF5	IP6K1	TMED2	OTULIN	PLXNA3	ARL4C	SKIC3	INPP1	XPO7	METTL27	SETD4	PCDHGC4	CNR1	PACC1	NAT8	ACTR3	KDM5B	ECHDC1	ITCH	NAMPT	CNIH1	CDC42BPB	LYSMD2	JADE1	IREB2	UBE2Q2	MUS81	LARP4	ZNF700	SLC49A4	FBXO34	TCF7L2	ACOT8	KRAS	SNRPE	PGM2	HEATR3	PRMT9	THBS2	CCDC159	RRM2	SPHKAP	MVB12A	PAQR6	AKT2	AFF4	GRK2	KHK	CTNNB1	MTUS1	PITPNB	NR1H3	DCP2	AP1G1	KLHL32	LACC1	HTR1B	RNPS1	METTL26	MRPS26	SEC63	ICOSLG	THNSL2	SLC20A2	NUFIP1	RAB28	FERMT2	DDX3X	NUDT17	FAM174A	FAM184A	C2CD4C	DERL1	ALX3	WTIP	BLOC1S6	PISD	GPRIN1	RAB29	FBXL2	SLC9A9	NKIRAS2	MRPL50	BMPER	VKORC1	ADI1	NEK8	SLC4A2	RELL1	PRPF40A	MLH3	AJM1	DCN	STXBP3	TRUB2	LRRTM2	TRMT10B	KLHL22	NQO2	FNDC10	CLUH	SEPTIN9	SCAF11	HECTD1	RUBCN	CPT2	RBM27	RCHY1	PNRC2	STARD3	ERGIC3	QRICH1	MAST2	EDEM2	CDHR1	MRPL14	ADAP2	TMCO1	SLC41A3	CYB5A	L3MBTL2	NKAP	RPA3	GRIK3	NDUFA2	SYT7	SNRPC	SPOPL	TAF1A	FBXL20	LAMTOR1	LMAN1	BARX2	VRK3	CEP70	POLDIP2	FASTKD3	RRAS	H2AZ2	KYAT1	SLC39A6	POR	CPSF6	BRSK2	FOXO6	CDC27	ARHGAP32	SLC25A40	ANKFY1	KCNH7	SNRNP70	NUDT2	NUDT16L1	MIEF2	ZNF780A	STARD3NL	ZBTB8A	CBX4	ZNF570	GPC1	SGF29	SOD1	LIMA1	SYS1	DUSP11	BCL2L13	STARD4	SLBP	GTF2H1	RFK	TERF1	CHPF	CDKAL1	RNFT2	ATP5F1D	AUP1	PLCL2	MACF1	ZNF280D	AMDHD2	PRELID3B	PID1	WDR53	PPP1R9A	PFKFB4	OSTF1	MPLKIP	GNPTG	PRIM2	PLOD1	MRPL34	TMEM181	ATP6V0E2	HMGCLL1	PRDX6	WIPI1	SNX15	GABPA	PRICKLE1	WNT9A	TMEM219	FLNB	LARS2	PCGF1	ALG9	NUDT13	ATG4A	SPP1	WDR37	GTPBP2	HSPB8	GNAI3	NTMT2	CRH	JPT2	DUSP12	VWA1	ABAT	UQCC3	MLST8	PALLD	ZNF341	ACVR1B	BCAT2	QARS1	ABCC4	MAP4	BMP1	LHPP	FHIP1A	CACNB2	ZNF423	S100A1	ZNF195	C1ORF115	MESD	ERGIC1	TAPBP	KCNG4	INPP5K	ACADSB	ALKBH2	TLK2	HDGF	WDR48	CHKB	SERPINF1	SNAP29	CEP43	MARK3	MORN5	CITED4	SORBS2	METTL2A	MRPL17	SMOX	ANXA2	ZNF778	FBXO27	EIF3F	MRPL32	MSN	TEX10	SLC5A6	ZNF274	SESN3	PRDM8	MICOS13	MRGBP	SYT14	NADSYN1	ZNF883	ALG3	FAM156B	TRIP10	TTC8	HSF1	WRAP73	ZFP1	CABCOCO1	LASP1	NPEPL1	DPP8	POP5	PTPRJ	SLC30A9	FEZ1	GARNL3	ARL16	CPSF1	EMG1	ABRAXAS2	PHB2	RBM18	MTCL1	WDR46	SLITRK3	HYCC2	NUP210	MED17	SEMA3B	CALN1	NHERF2	MEIS3	CDIP1	TXNDC9	CISD1	HEY2	FADS3	ALKBH7	UBE2E3	EXTL2	RNF113A	RNF152	UST	CTBP1	SLC25A16	PSMB2	EZR	CYB561A3	IRF3	RPSA	PRCC	NAGLU	GTF2E2	NREP	ZDHHC1	JAGN1	ARL8A	NKD1	FITM2	RNF5	FAM204A	GLA	NDFIP2	TUBGCP5	SLC19A1	POLR2I	CHRM1	STARD10	ACKR1	CREB5	CAMSAP1	RABAC1	TKFC	TADA1	PHF20	GCLM	PCID2	HAUS7	TIMM10	DOC2A	TCHH	GDPGP1	KCNC3	CCDC186	OGFOD3	PKN1	DGCR2	VSIR																																																																																																																																																																																																																																																																																																																																																																																																																																																																																																																																																																																																																																																																																																																																																																																																																																																																																																																																																																																																																																																																																																																																																																																																																																																																																																																																																																																																																																																																																																																																																																																																																																																																																																																																																																																																																																																																																																																																																																																																																																																																																																																																																																																																																																																																																																																																																																																																																																																																																																																																																																																																																																																																																																																																																																																																																																																																																																																																																																																																																																																																																																																																																																																																																																																																																																																																																																																																																																																																																																																																																																																																																																																																																																																																																															
HUMAN_GWAS	BELLENGUEZ_2022	RANKED		APOE	BIN1	EED	CR1	CLU	MS4A4A	ABCA7	TREM2	SPDYE3	APH1B	PTK2B	CD2AP	SORL1	CASS4	SLC24A4	GRN	HLA-DQA1	ACE	TSPAN14	USP6NL	INPP5D	CLNK	SHARPIN	RASGEF1C	FERMT2	COX7C	MINDY2	PRDM7	ABI3	EPHA1	SPI1	PLCG2	NCK2	DOC2A	ANK3	SCIMP	WNT3	APP	TSPOAP1	IDUA	BCKDK	MME	LILRB2	TMEM106B	BLNK	WDR81	SNX1	UMAD1	SEC61G	ADAMTS1	IGH	EPDR1	KLF16	IL34	MYO15A	UNC5CL	RHOH	ABCA1	TPCN1	CTSB	ANKH	HS3ST5	SLC2A4RG	PLEKHA1	PRKD3	CTSH	SIGLEC11	ICA1	SORT1	TNIP1	JAZF1	WDR12	FOXF1	SPPL2A	RBCK1	TREML2	ADAM17	MAF																																																																																																																																																																																																																																																																																																																																																																																																																																																																																																																																																																																																																																																																																																																																																																																																																																																																																																																																																																																																																																																																																																																																																																																																																																																																																																																																																																																																																																																																																																																																																																																																																																																																																																																																																																																																																																																																																																																																																																																																																																																																																																																																																																																																																																																																																																																																																																																																																																																																																																																																																																																																																																																																																																																																																																																																																																																																																																																																																																																																																																																																																																																																																																																																																																																																																																																																																																																																																																																																																																																																																																																																																																																																																																																																																																																																																																																																																																																																																																																																																																																																																																																																																																																																																																																																																																																																																																																																																																																																																																																																																																																																																																																																																																																																																																																																																																																																																																																																																																																																																																																																																																																																																																																																																																																																																																																																																																																																																																																																																																																																																																																																																																																																																																																																																																																																																																																																																																																																																																																																																																																																																																																																																																																																																																																																																																																																																																																																																																																																																																																																																																																																																																																																																																																																																																																																																																																																																																																																																																																																																																																																																																																																																																																																																																																																																																																																																																																																																																																																																																																																																																																																																																																																																																																																																																																																																																																																																																																																																																																																																																																																																																																																																																																																																																																																																																																																																																																																																																																																																																																																																																																																																																																																																																																																																																																																																																																																																																																																																																																																																																																																																																																																																																																																																																																																																																																																																																																																																																																																																																																																																																																																																																																																																																																																																																																																																																																																																																																																																																																																																																																																																																																																																																																																																																																																																																																																																																																																																																																																																																																																																																																																																																																																																																																																																																																																																																																																																																																																																																																																																																																																																																																																																																																																																																																																																																																																																																																																																																																																																																																																																																																																																																																																																																																																																																																																																																																																																																																																																																																																																																																																																																																																																																																																																																																																																																																																																																																																																																																																																																																																																																																																																																																																																																																																																																																																																																																																																																																																																																																																																																																																																																																																																																																																																																																																																																																																																																																																																																																																																																																																																																																																																																																																																																																																																																																																																																																																																																																																																																																																																																																																																																																																																																																																																																																																																																																																																																																																																																																																																																																																																																																																																																																																																																																																																																																																																																																																																																																																																																																																																																																																																																																																																																																																																																																																																																																																																																																																																																																																																																																																								
HUMAN_KEGG	KEGG_HSA05010	UNRANKED		AKT3	FRAT1	CASP12	NDUFC2-KCTD14	PPIF	ADAM10	CDK5	PSMD14	TPTEP2-CSNK1E	APC2	RTN3	TUBA1B	TUBB3	TUBB4A	TUBB4B	ATP5PD	UQCR11	ADRM1	FZD10	TUBA3E	CHRM1	CHRM3	CHRM5	TUBA3D	CHRNA7	CHUK	CSNK1A1L	COX6B2	NDUFA11	COX4I1	COX5B	COX6A1	COX6A2	COX6B1	COX6C	COX7A1	COX7A2	COX7B	COX7C	COX8A	PSMA8	CSF1	CSNK1A1	CSNK1E	CSNK2A1	CSNK2A2	CSNK2B	KLC3	CTNNB1	CYBB	CYC1	CALML6	DDIT3	COX7B2	AGER	DVL1	DVL2	DVL3	EIF2S1	SLC39A11	TUBB	AKT1	AKT2	ERN1	SLC39A12	ATG14	ATF6	DKK1	ATG2A	PLCB1	NCSTN	FRAT2	SLC39A14	BACE1	MTOR	FZD2	SLC39A6	BACE2	GAPDH	WIPI2	NOX1	UQCRQ	DKK4	DKK2	SLC39A1	GNAQ	CSNK2A3	SLC39A5	GRIN1	GRIN2A	GRIN2B	GRIN2C	GRIN2D	SLC25A4	GRM5	SLC25A5	SLC25A6	GSK3B	UQCR10	NRBF2	SLC39A3	SLC39A2	HSD17B10	PIK3R4	APAF1	APBB1	APC	HRAS	IDE	COX8C	TUBB8	TUBB2B	APOE	APP	FAS	IKBKB	IL1A	IL1B	IL6	INS	INSR	IRS1	ARAF	ITPR1	ITPR2	ITPR3	NDUFS7	KIF5A	KIF5B	KIF5C	KLC1	KRAS	LPL	LRP1	LRP6	LRP5	MAPT	MAP3K5	MME	UQCRHL	BECN2	MT-ATP6	MT-ATP8	MT-CO1	MT-CO2	MT-CO3	MT-CYB	MT-ND1	MT-ND2	MT-ND3	MT-ND4	MT-ND4L	MT-ND5	MT-ND6	ATF4	NDUFA1	NDUFA2	NDUFA3	NDUFA4	NDUFA5	NDUFA6	NDUFA7	NDUFA8	NDUFA9	NDUFA10	NDUFAB1	NDUFB1	NDUFB2	NDUFB3	NDUFB4	NDUFB5	NDUFB6	NDUFB7	NDUFB8	NDUFB9	NDUFB10	NDUFC1	NDUFC2	NDUFS1	NDUFS2	NDUFS3	NDUFV1	NDUFS4	NDUFS5	NDUFS6	NDUFS8	NDUFV2	NDUFV3	NFKB1	NOS1	NOS2	ATP2A1	ATP2A2	ATP2A3	SLC11A2	NRAS	ATP5F1A	NOX4	ATP5F1B	ATP5F1C	NDUFA13	APH1A	ATP5F1D	WNT16	ATP5F1E	ATP5PB	ATP5MC1	ATP5MC2	ATP5MC3	CALML5	TUBA8	ATP5PF	PIK3C3	PIK3CA	PIK3CB	PIK3CD	PIK3R1	PIK3R2	PLCB2	PLCB3	PLCB4	ATP5PO	CYCS	WNT4	NDUFB11	PPID	WIPI1	ATG2B	PPP3CA	PPP3CB	PPP3CC	SLC39A9	PPP3R1	PPP3R2	AMBRA1	SLC39A4	PSENEN	MAPK1	MAPK3	NDUFA12	MAPK8	MAPK9	MAPK10	MAP2K1	MAP2K2	MAP2K7	EIF2AK2	PSEN1	PSEN2	None	PSMA1	PSMA2	PSMA3	PSMA4	PSMA5	PSMA6	PSMA7	PSMB1	PSMB2	NDUFA4L2	PSMB3	PSMB4	PSMB5	PSMB6	PSMB7	PSMC1	PSMC2	PSMC3	PSMC4	PSMC5	PSMC6	PSMD1	PSMD2	PSMD3	PSMD4	PSMD7	PSMD8	RTN4	PSMD9	PSMD11	PSMD12	SLC39A10	PSMD13	BAD	PTGS2	RAF1	RELA	ATG101	RYR3	BID	SDHA	SDHB	SDHC	SDHD	SLC39A8	KLC2	SNCA	BRAF	ADAM17	TNF	TNFRSF1A	TRAF2	TUBA4A	TUBA3C	TUBB2A	UQCRB	UQCRC1	UQCRC2	UQCRFS1	UQCRH	VDAC1	VDAC2	VDAC3	WNT1	WNT2	WNT3	WNT5A	WNT6	WNT7A	WNT7B	WNT8A	WNT8B	WNT10B	WNT11	WNT2B	WNT9A	WNT9B	XBP1	CACNA1C	CACNA1D	CACNA1F	CACNA1S	TUBA1A	FZD5	SLC39A7	FZD3	SEM1	TUBAL3	CALM1	WNT10A	CALM2	CALM3	CALML3	TUBB1	WNT5B	CAPN1	CAPN2	AXIN1	AXIN2	FZD1	FZD4	FZD6	FZD7	FZD8	FZD9	SLC25A31	APH1B	CASP3	CASP7	ULK1	CASP8	CASP9	TUBB6	COX4I2	IRS4	TUBA1C	PIK3R3	IKBKG	IRS2	BECN1	FADD	CDK5R1	NAE1	WNT3A	KLC4	MCU	SLC39A13	COX7A2L	CALML4	COX5A	EIF2AK3	ULK2	ATG13	RB1CC1	PSMD6																																																																																																																																																																																																																																																																																																																																																																																																																																																																																																																																																																																																																																																																																																																																																																																																																																																																																																																																																																																																																																																																																																																																																																																																																																																																																																																																																																																																																																																																																																																																																																																																																																																																																																																																																																																																																																																																																																																																																																																																																																																																																																																																																																																																																																																																																																																																																																																																																																																																																																																																																																																																																																																																																																																																																																																																																																																																																																																																																																																																																																																																																																																																																																																																																																																																																																																																																																																																																																																																																																																																																																																																																																																																																																																																																																																																																																																																																																																																																																																																																																																																																																																																																																																																																																																																																																																																																																																																																																																																																																																																																																																																																																																																																																																																																																																																																																																																																																																																																																																																																																																																																																																																																																																																																																																																																																																																																																																																																																																																																																																																																																																																																																																																																																																																																																																																																																																																																																																																																																																																																																																																																																																																																																																																																																																																																																																																																																																																																																																																																																																																																																																																																																																																																																																																																																																																																																																																																																																																																																																																																																																																																																																																																																																																																																																																																																																																																																																																																																																																																																																																																																																																																																																																																																																																																																																																																																																																																																																																																																																																																																																																																																																																																																																																																																																																																																																																																																																																																																																																																																																																																																																																																																																																																																																																																																																																																																																																																																																																																																																																																																																																																																																																																																																																																																																																																																																																																																																																																																																																																																																																																																																																																																																																																																																																																																																																																																																																																																																																																																																																																																																																																																																																																																																																																																																																																																																																																																																																																																																																																																																																																																																																																																																																																																																																																																																																																																																																																																																																																																																																																																																																																																																																																																																																																																																																																																																																																																																																																																																																																																																																																																																																																																																																																																																																																																																																																																																																																																																																																																																																																																																																																																																																																																																																																																																																																																																																																																																																																																																																																																																																																																																																																																																																																																																																																																																																																																																																																																																																																																																																																																																																																																																																																																																																																																																																																																																																																																																																																																																																																																																																																																																																																																																																																																																																																																																																																																																																																																																																																																																																																																																																																																																																																																																																																																																																																																																																																																																																																																																																																																																																																																																																																																																																																																																																																																																																																																																																																																																																																																																																																																																																																																																																																																																																																					
```
