## Supplementary material for "Integrated genomic meta-analysis identifies cell-type-specific signatures and targets in early Alzheimer’s disease": Microglia gene lists.txt

```
HUMAN_MICROGLIA_TRANSCRIPTOMICS	GAZESTANI_2023_1	RANKED		UNC5C	ASIC2	DOCK5	PBX1	IQGAP1	RGS6	DPYD	SH3PXD2A	RP11-782C8.1	KCNQ5	SYT1	PDE4B	RP11-10H3.1	MS4A6A	AL354822.1	HLA-DRB1	RP1-272J12.1	MIR181A1HG	PLCXD3	KALRN	CD9	ZBTB16	TNIK	HECW1	PTPRG	CSMD1	KCNMB2	DOCK1	CADM1	TMEM144	ZNF804A	MCTP1	LMO4	CTNNA3	FSTL5	HBB	CDH13	CACNB4	PRKCA	HLA-DQA1	SLC1A3	OPCML	PVRL3	DPP10	CD74	RNF150	NCKAP1	DIRC3	IQCJ-SCHIP1	LINC00996	CGNL1	ROBO1	INPP5D	SPATS2L	RP11-328J2.1	APOE	CACNB2	LINC00609	PHACTR3	NRG3	MTSS1	KLC1	CPM	B2M	B3GNT5	ESR1	NDUFA5	TPRG1	ARL17B	EPDR1	HBA2	SIPA1L2	RP11-588H23.3	VSIG4	PSD3	C22ORF34	CPNE8	CLIP4	KIAA1217	FAM155A	NPAS3	PLA2R1	HLA-DRB5	ST6GALNAC3	MAST4	FGL1	RASGEF1C	LPHN3	SEMA6D	ERC2	ZFP36L2	RP4-543J13.1	CECR2	HLA-DMB	GAS7	HLA-DPA1	CD14	VIM	PTPRM	HLA-DRA	ARSJ	FOXP1	NPL	AXL	NAPB	NCAM1	AC008697.1	TLN2	TTYH1	MSR1	FRMD4B	PDE4D	HBA1	CACNA2D3	NEAT1	ZNF331	ANKRD44	VWC2	GRIN2A	GUCY1A3	RYR2	MOV10L1	MAF	PLCB1	PLXNC1	PLA2G4C	GPR133	MYO1E	KIRREL3	FKBP2	INF2	PVT1	TFCP2L1	PGBD5	SPTBN1	ADARB2	TUBA1B	ROR2	NRXN1	STMN1	MAP4K4	MAFB	CLCN4	RP11-782C8.2	MEIS1	AP2S1	HMGCS1	CLSTN1	NDUFB6	MBP	AC105402.4	MS4A4A	SGSM1	MT-ND6	SREBF2	HCG22	PAQR5	GABBR2	MSMO1	ARID5B	TNS1	RPL38	NALCN	CTD-2336H13.2	FAM118A	CDH12	AC090044.1	AUTS2	RP11-630C16.2	TMPRSS4	SRRM2	C1ORF162	ATXN1	TGFBR2	ENC1	TEAD1	SNX22	TCEAL3	CYP26C1	LRMP	SESN3	LAMA2	DOCK8	CLEC5A	LRIG3	RP11-483P21.2	CLTB	ANKS1B	LINC00883	NOS1AP	YWHAB	MT-RNR1	IL15	GPNMB	AGBL4	MGAM	SH3TC2	AL592494.5	PPFIA2	CACNA1C	PREPL	MS4A4E	RIN3	LPAR1	ARPP19	DYNLRB1	RP11-649G15.2	SUN2	IGF2BP3	MEIS2	NRIP1	PNN	WDFY4	CD81	SLIT2	CLMN	DSCAML1	SLCO3A1	PBX3	KIAA1244	ANKUB1	PLEKHH1	CACYBP	SESTD1	FKBP5	LMO1	HLA-DQA2	SPP1	SYT9	RGCC	GNAO1	IPCEF1	PARM1	JUN	ARRB1	MAP3K5	SCHIP1	SLC22A15	RP11-106M3.3	AC067959.1	RBFOX1	ASAH1	GRID1	AK5	KCTD8	ATP5O	SAMSN1	APOC1	RP13-297E16.4	AC024084.1	IFNGR2	GPRC5B	RP11-333E1.1	MLLT3	CLEC2B	LDLR	YWHAH	IFI27	SLIT3	RNF175	SATB1	PSAP	HECW2	CYP27A1	TMPRSS4-AS1	CREB5	SORBS2	HOTAIRM1	VENTX	OAT	ACSL6	ZFAND5	USP6NL	APBA2	DPYD-AS1	APOC2	CPED1	FOXP2	PRKCZ	SGCZ	UQCRB	CDKL5	CACNA2D1	NRP1	CDH11	DSCAM	MPDZ	FGF12	SYNJ2	SASH1	DCLK1	ASTN1	TF	C20ORF194	LDB3	KIF5A	TENM3	RHOU	AC009784.3	SGCD	RP11-142C4.6	RAPGEF5	ITPRIPL2	HLA-A	MYL6B	MIR31HG	NOVA1	RTN1	ST6GAL1	PDE8B	HNRNPDL	KLHL4	KCNH8	GAS6	FMN2	TG	LGALS3	GNAI1	ENTPD1-AS1	BNC2	PRNP	RNF144A	PELI1	GNAS	CARD11	HLA-DMA	ZNF667-AS1	FCGBP	RP11-156K13.3	EYS	LINC00854	ELAVL4	ARMC9	SEMA3C	MT-CO1	GRIK4	LARGE	P2RY12	HPN-AS1	NSF	TREM2	NRG1	MRC2	RP11-597D13.8	IGSF10	SEMA3B	RTN3	SCIMP	AC018890.6	GPM6A	ASPH	IL6ST	MAGED2	ASPA	TANC1	KIAA1211	EIF4A2	IPO13	ST18	ASNS	FAR2	FOLR2	NDRG1	CTC-497E21.3	AF127936.3	RTN4	HHIP	TANC2	MIPOL1	SIGLEC1	FBN1	SRGAP2	CYCS	CLEC9A	RP11-707A18.1	MT-RNR2	RP11-119F19.2	TENM4	SOBP	ATP8A1	LGALS3BP	RP13-884E18.4	NTNG2	LMNA	PSIP1	PAQR3	ARHGAP17	MTUS1	RYR3	HSPH1	FMNL3	NPC2	IGF1	SCD5	GFOD1	PCNXL2	LIX1	TSC22D1	ABCA8	GPRC5C	TRHDE	ENO4	DGKI	IQSEC1	FTL	BRINP2	RP11-96H19.1	AC016831.7	ATG7	NXN	SLC7A6OS	CD63	SELPLG	NDUFB3	C9ORF84	AC012593.1	SUB1	ABR	TMCC3	BICD1	RP11-678G14.2	APCDD1	ERICH1	RP11-365O16.3	LMCD1-AS1	MYO1D	TJP1	RP11-152P17.2	PDCD5	ATP9A	DNM3	IFI44L	LRRC8B	ATP11C	FILIP1L	UQCRH	TMEM163	LIMCH1	PKIA	AHCYL1	RASAL2	CSMD2	RAC1	SCOC	PDE1A	FPR3	RP11-150O12.1	CAMLG	DAGLB	TTC3	SLAIN1	MEG3	CNTN2	LIMD2	SQLE	LINC00877	EFNB2	EID1	NRCAM	RP11-93L9.1	DMD	C12ORF42	TOMM20	TYMP	TSPAN9	RP11-473M20.9	HMGN3	DOCK10	KCNMA1	ATP5E	PRKAR1A	GPX1	RP11-624C23.1	DOK3	STK39	ZFP36L1	C9ORF16	LRRK1	AP000476.1	SNRPN	RPS27L	STXBP6	COX7B	NBL1	SEMA6A	RP11-16C1.3	NLGN1	NMD3	DLGAP1	RNASET2	C12ORF75	SERINC1	ETV1	RP11-87H9.3	ARHGAP18	FAM13C	LINC00649	YWHAE	RPL37A	NDUFB9	GREB1L	NFASC	CMAS	RP11-452H21.1	SPECC1	NBEA	KIAA1147	GLRX5	VAMP1	FKBP8	IFNGR1	HECA	TIAM1	COX7C	RP11-435B5.4	NDUFAB1	CTD-2270F17.1	MICALL2	CCDC136	SAP18	LINC00486	RGS7	DDB2	DIAPH2-AS1	EPHA1-AS1	RNASE1	RP11-745L13.2	MOG	RP11-32K4.1	GALNT13	GNB4	NDUFA1	RNASEH2B-AS1	BMP2K	PTPRK	SEMA4D	FAM198B	RP11-439A17.10	NDUFS6	SNAP25	ATP8A2	NDFIP2	MITF	CPEB1	CDK14	CTNND2	RP11-381N20.2	STARD13	XAF1	CNTNAP2	RP11-513G19.1	ABCA2	LINC00958	YWHAG	REEP1	ABCC4	CISD1	PRKACB	ATP2C1	FCGR3A	SRSF7	AVL9	TK2	BCAS1	ARAP1-AS1	PRR5L	RP11-243J16.7	ATP1B3	MARCH3	GNLY	ABCG1	CHPT1	CST3	GABARAPL1	ZNF114	RP11-68I3.2	RP11-446N19.1	VDAC1	RBM42	OSBPL11	GSTT1	LINC00865	GLIS3	SGCB	DISC1FP1	GTF3C6	HDHD3	EMP2	PLXNA1	GPR85	AGPAT4	HS3ST4	LRRFIP1	SORCS1	YWHAZ	FAM212B	AC037445.1	KAT6A	CNDP1	SORCS2	PLD1	MRPS33	CDC37	YTHDF3	RP5-964N17.1	RP11-109P14.10	ENDOD1	UGCG	GPRASP1	ABCC3	LIPA	CMYA5	IRAK3	SLC31A2	MAPK10	DDIT4	INPP5F	ARAP2	FLJ27365	RP11-262H14.1	FOXO1	ARNT2	RP11-498M5.2	ZNF506	SPARCL1	CRTC3	ATP1B1	MBOAT2	EML6	PLD5	GARNL3	RFX3	CDYL2	ABI1	RP4-605O3.4	MEGF9	EML1	LCP2	S100A4	CPNE4	RNA28S5	EPHB1	NRGN	PDE1C	ADD3	LRIG1	NR3C2	IFNLR1	SKI	HDHD1	JPH1	DTNA	ATP5J	LEMD3	CDH20	CIT	SPNS2	RGPD1	RHOH	AKR1A1	RP5-1031D4.2	ZDHHC2	PITHD1	RP5-894A10.2	HIP1R	RFPL1S	KCNIP1	KCTD1	SLC13A3	PKN2	PALM2	UBE2E2	PSMD5-AS1	ADCY3	TBC1D12	RAB11A	RGS10	PARVB	PELI2	HNRNPA2B1	RP11-300J18.3	MLF2	KLHL18	EXTL3	CNTNAP4	GRIA4	SH3RF1	IFI30	AP000487.6	LINC00641	TVP23A	PTGDS	TPD52	ITIH5	COLEC12	TMEM132D	CTSL	RP11-473O4.4	ENO1	COX10-AS1	SARS	KCNAB2	C14ORF2	ASNA1	HMGCR	PRKCSH	CALM2	TRIM36	POLB	PTPRT	TPI1	C17ORF89	RP11-946L20.2	PFDN4	ITPKB	PRRT3-AS1	ACTG1	SPOCK3	ADAMTS19	LINC00478	RP11-106M3.2	RTTN	TCF25	CD163	NDUFA8	JAZF1	SLC12A2	TRPM2	LIN7B	LRP1B	NAV3	SKP1	NDUFS7	KLF12	USMG5	SCIN	LRRC4B	TAB2	DLEU1	MKNK1-AS1	CUX2	PPP2R1A	RUNX3	TP53TG5	COBL	ARHGAP12	CBWD1	PCSK6	KCNQ1OT1	RGS18	N4BP2L2	RP11-511B23.2	MX2	NHP2L1	PTPRN2	MIR4435-1HG	PVRL1	SEC14L5	APBB1	NDUFB4	MYEF2	DYNLL2	ZDHHC21	RP11-820L6.1	SEPP1	H2AFZ	NEK11	QDPR	GPC5	ETNK1	PJA2	IL6R	GLYATL1	NEDD9	DSE	JHDM1D	PRDM11	GPR65	COL18A1	CHRM5	LINC00672	TRIM5	PITPNC1	ZDBF2	UBL3	ACSL1	GIMAP8	NKAIN2	COA3	C1GALT1	WASF2	RPS14	FGF2	RFTN2	EDIL3	RP11-91P24.7	CTA-250D10.23	TLR4	FGFR2	TCHP	FCER1G	NAP1L1	ZNRF2	KBTBD11	EBI3	TTN	DLEU7-AS1	INPP5B	ISCA1	ACY3	MGLL	RB1	NPIPB5	ANO4	AKAP6	PGM5	EIF5	SUCNR1	LTBP2	VPS35	UTP11L	PLVAP	YPEL3	ZHX2	MERTK	PIP5K1B	HDGFRP3	CYTH4	DHX15	PARP14	RNF11	ST13	KCNJ16	PEX5L	CMBL	RP11-281P23.1	GLI4	LINC00535	FAM3C	MATK	TBC1D9	B3GALNT2	FKBP4	CFLAR-AS1	NPTXR	AP2A2	ITM2B	GNG12	MOSPD2	FARP2	PTPN13	PLEKHA1	RPL32	BTBD7	RPL36	RP11-468E2.4	MFSD1	SLC38A2	LTA4H	TLR7	ALG13	PMEPA1	BICC1	PRPF4B	PER1	SLC16A7	TNFAIP2	ACTN1	CD22	ELMO1-AS1	IRF9	PPP3R1	DYNLT3	PFKFB3	CCL3	ZNF714	VCAN	ANKRD24	RHD	SIPA1L1	CHD7	ATP5A1	ADIPOR2	LRRC7	MBTPS1	RPS26	RP11-302B13.5	ITGB2-AS1	SLA	RP11-575A19.2	RP11-196H14.2	ATP10B	CMTM4	STAT1	CCDC37	EYA2	CX3CR1	CREBBP	FTX	KIAA2022	RGS3	CELF5	RP11-146F11.5	DENND2D	SVEP1	NDUFB2	MBD4	FAM184B	FAU	PDE9A	MYRIP	ATP5L	PRKG1	RAN	WASF3	HLA-DPB1	ZNF428	FOXN3	CRIM1	ZNF814	OCEL1	CACNA1A	BASP1	CD44	DUSP7	SEMA4A	CYBA	NCKAP5	TMSB10	CA8	RP11-499P20.2	NQO2	EVI2A	SEPT9	HK2	CLIP2	KIAA0226L	TET2	TBC1D4	CTD-2303H24.2	YES1	RPS15	RTN4RL1	LRP5	GRB10	KIFC3	ABCA1	INHBA-AS1	LITAF	AHRR	LPIN2	B3GALNT1	IL1RAP	HTRA1	HDAC9	VEGFB	ZNF711	BABAM1	TSC22D2	EVA1C	LSAMP	METTL9	MAN2A2	STRBP	CYSLTR1	RP11-703M24.5	RP11-876N24.2	EFHD2	BCL2A1	D2HGDH	TAPT1	SALL1	BEAN1	NDUFA12	PFDN2	RP11-142M10.2	CACNA1D	FAM177A1	DPP4	HIF1A-AS2	PPM1H	FAM196B	LRRC16A	ATP6V1E1	SFMBT2	RUNX1	FAM107B	PTCH1	FBXO41	SLC8A1-AS1	COL4A5	MGST3	RP11-807H22.7	LINC00639	KCTD6	CASC1	SULT1A1	EFCAB14-AS1	SEC61B	USP3-AS1	SAMD4A	SETBP1	IMPAD1	AC003102.3	CHADL	RP11-69I8.3	NTRK2	RP11-754B17.1	EIF1B	CTB-32H22.1	PGM1	MCC	RP11-463D19.1	NHP2	MLC1	SH3GL3	AC015923.1	IL10RA	MYH10	AP001055.6	RP11-314D7.2	SRI	AGAP1	PICALM	ACTR3B	RGL1	IFI6	SRSF5	LINC00578	ATG10	IGF2R	GPR34	FMNL2	MDM2	AF127936.5	CTSZ	AGPAT5	PPAP2A	SLC11A1	FAM129A	LRP6	CADPS2	AMOT	SRGAP3	RP11-115J16.1	ATG16L2	ANK3	SH3BP5	LRCH1	TTC28	RP11-66B24.4	LIPG	C9ORF142	OSBPL6	MOB1B	SSBP2	MCF2	PLEKHG3	KLHL42	ATMIN	EPS15	CLDN11	CTD-2281E23.2	PLAC8	ABCB9	RP11-203B9.4	MRPL40	AKAP13	TMEM235	UBXN1	GGA1	CTNNAL1	RP11-384C4.7	DPP6	P2RY8	SLCO1A2	BEX4	PTPN22	AC002539.1	WBSCR17	DCTN2	LDB2	PRMT2	MEF2C-AS1	SQSTM1	SND1	GDI1	MYO1F	ABCA5	ANKRD44-IT1	CD59	BRSK1	MCF2L	USP24	RP5-1024G6.8	CTD-2349P21.5	FAM135B	SCPEP1	RCN2	ASB14	CCDC64	DHRS11	PPP4R2	ASAP2	RP11-472N13.3	PEF1	APBB3	TMOD2	APOL3	USP11	RP11-353N4.5	MAST1	TNFRSF21	TLE4	MT-ATP6	PABPC4	USP34	RP11-310J24.3	FAM78A	ENTPD3	FAM50A	ARHGAP10	OLFML3	LRPAP1	CD164	CPNE9	RP11-1055B8.3	IKBKE	ZNF655	MEGF10	USP12	GOT1	FFAR4	FAM21B	SNCAIP	ZNF652	PFKP	ARL16	ASAP1	M6PR	TSHZ3	A1BG-AS1	YIF1A	RPL34	ATP6V0A1	PPP1R14A	TMEM71	PTPN14	FAM8A1	PIWIL4	SAT2	ATG14	SENP5	EED	ADAMTS4	ABHD3	GRM3	RP11-115J23.1	AC006116.20	ELK4	LIPC	C10ORF68	TMEM52B	ENAH	INTS6	ATP13A2	APTX	CCDC69	AMZ1	RP11-112J1.2	RP11-13N12.2	FAM81A	QPCT	DOCK9	RPL24	CCNE2	CCDC89	HERC4	MEF2A	GPI	RAB30	MKL2	CYFIP1	COLGALT2	SLC9A7	EFCAB4B	POU5F2	PAN3	COX5B	GSTA4	DDO	RCAN2	PTK2	CDHR3	POLR2A	TNNI2	RPS3A	CTD-2006C1.2	RNMT	NFKB1	LEPREL1	RP3-460G2.2	ATP6V0B	PMP22	CORO2B	SMAD2	ITGAM	BCAP31	DPP7	HLA-C	RNF111	GHITM	FSD2	BST2	SP140	P4HA3	PANK2	UGT8	PTCHD4	SUMF1	RP11-317G6.1	ENOSF1	CHST7	RPS28	TMEM37	U91328.21	PKM	DNAJC6	TBX18	AC073283.7	ITFG2	SYT6	GOLGA8M	GPBP1L1	HECTD2	SLC35G2	RUNX2	GDAP1L1	MICAL2	MT-ND1	MAML3	ENOPH1	ARNT	RP11-981P6.1	SCO2	RAB40B	GBP2	PPP1R7	OXCT1	MEAF6	SYN3	YLPM1	CTTNBP2	SLC15A4	AC004540.5	PTPRD	ABHD12B	DST	ZFYVE9	MOGS	ASAP3	INSIG1	CCDC24	LINC00899	RP3-510D11.1	WDFY2	DMXL2	VPS8	INPP1	KCTD12	DACT3	NUPR1	ABLIM1	OR2L13	ZC2HC1A	STARD4	GPSM2	MAK	MAP7	ORMDL1	PPT1	SFSWAP	NUDT15	DPYS	ARHGAP22	IMP4	RADIL	GNAL	ZNF334	FER	ZSCAN18	SPRY1	THOC7	LINC00278	TKT	RP11-13N12.1	JAM2	DCTN4	FRRS1L	SRGN	ANXA1	AL589743.1	TRAPPC2P1	NDUFB10	EMR2	PLCG2	NAIP	COX4I1	SMYD3	SLC4A7	DPEP2	C11ORF31	DPYSL2	FAM13A-AS1	FHIT	AP000304.12	NUP160	HSPBAP1	RAB3IL1	PAPOLA	TMEM143	USP5	HAMP	RALY	HSA-MIR-6080	NLRP3	FUCA1	PEA15	LGMN	UBE3C	RASSF1	ITGA4	PTBP3	MRC1L1	RGPD2	RPS3	RARRES1	LST1	GTF2H5	CTB-89H12.4	ARHGAP6	CDC42BPA	RP1-292B18.3	WLS	RP1-117O3.2	CD37	NPIPB4	RP1-15D23.2	ZDHHC9	SOX4	C14ORF132	MTCH1	TLR10	RP11-140K17.3	AGPAT9	MMP28	PFKL	KIAA1211L	ZNF736	FHAD1	RP11-267C16.1	EPHX1	PPIA	SLC24A2	RBM47	ZNF704	RP11-381N20.1	PPP2R2A	ENOX1	SAMD9L	PCNX	LYNX1	ARHGAP4	HNMT	EEF1E1	NUCKS1	PRKCQ-AS1	CCDC60	MACC1	CTC-550B14.7	ANKRD50	FAM177B	LINC00863	CEACAM1	CBWD2	PPFIBP1	PPAPDC3	RPF1	C10ORF90	PIK3CG	GALNTL6	WDR83	CTD-2353F22.1	CSK	NIN	AC007879.5	VPS13A	CHN1	AGPAT1	SNTB1	R3HDM1	KSR2	AKT3-IT1	TRIM61	FIBP	CENPP	ZNF528	ATP5B	PRPF40B	KMT2C	COLGALT1	HABP4	PDE3A	RAPGEF6	MFSD5	HSPA1B	WDR20	RCSD1	FOS	MRPL4	PDE5A	GPCPD1	MED13L	RP11-544A12.4	SF1	RP11-480C22.1	PIP4K2A	PDGFB	EHBP1L1	CPEB4	SRPR	SOCS2-AS1	SLC22A23	NFKBIZ	PLCL2	AC104532.4	RP11-635N19.1	RP11-162J8.3	IL4R	C4ORF19	RASSF4	VDAC2	AK1	CASK	CIB2	ZNF124	PACS1	MAGEH1	LRRC4C	ZSWIM5	AP000797.3	RP11-867G2.8	FMR1	CRYL1	SPOPL	HLA-E	SH3KBP1	FCHSD2	BATF3	SLC9C2	RP11-264L1.4	NEDD8	ULK3	AGAP3	SSH2	UQCR10	ITPR1	HM13	RIC3	RP1-71H24.1	S100A6	TMEM156	PAG1	LY6E	IPMK	HIST1H4C	MAPK3	SLC47A1	MZT2B	MT-CO2	LPAR5	CLEC17A	UBQLN2	ACSM3	AC074289.1	GLO1	CROCC	SPSB3	TMEM258	SHE	AGAP8	SRP14	CORO2A	BAX	SP110	ELF2	RP11-434H14.1	NRP2	NRBP2	MAP3K8	RP11-360F5.1	GAL3ST4	RP11-554D14.6	PITPNM2	RBMS1	EPB41L1	RNF103	NIPAL2	RER1	GSTO1	RP11-417J8.3	CFL1	CYBB	TDRD7	WDR70	ZMYND11	AP2M1	FXR2	SPATA7	CDKN1A	CAMSAP2	SORL1	AC027763.2	TLR2	NEK7	HIVEP1	RP11-570L15.1	DUSP10	CXCR4	RP11-420N3.2	PDAP1	APPL2	CCDC127	KANSL1	RP3-522D1.1	DDX43	GPR161	LHFPL3	GAK	ZNF385D-AS1	MPPE1	SLC25A37	RFWD3	SYT3	ITPR2	PTPLAD1	CTSD	TMLHE-AS1	TXNIP	UTRN	SPATA13	CDK5RAP3	CASP10	TESC	NDUFB1	RBM19	RAB3IP	RP11-219A15.4	ATG4C	ITGAX	TBC1D9B	RPL14	FRMD6	PDE8A	CTBP2	RP11-196H14.3	RP11-184E9.1	CHN2	SLFN5	CCDC104	HSD17B11	TMEFF2	BLVRB	MEA1	SMAD7	NAPEPLD	STIP1	RP11-417F21.1	UNC13B	RP11-478K7.2	SVIP	NEK6	IRF8	MEF2C	EID2	RBFOX3	GPD1L	CCSAP	ALDH1A3	BTBD11	NPIPB15	LY75	CTC-503J8.6	NUMB	RP11-138I18.2	DBNL	NDFIP1	HLA-DQB1	GRIK5	RP11-168O16.1	CAMK1D	RP11-314P15.2	ITGB3BP	SS18	DUSP27	RNFT2	COX6B1	ATPIF1	ZNF540	RP11-174G17	MRO	PAPSS1	RP11-403I13.9	NECAB3	SLC12A5	C4ORF47	STAT6	C1QB	LINC00969	APP	RPL35	DEPTOR	EPB41	ISG15	ZSCAN5A	CLASRP	SNX18	TTC7B	DOC2A	DYRK1A	SNRPD2	XAB2	RP11-223C24.1	RAB31	RNF157	LHFP	USP38	AC004593.3	EPB41L5	CDKN2B-AS1	GAS2L1	GRIPAP1	ZNF846	CELF2	NBAS	UBE2K	KIF26B	GAMT	MBNL1	RAB11FIP5	TRAF3IP2	STK38L	MTMR3	MCM5	CACNA1B	R3HDM4	TSPAN15	ITPRIP	SERPINF1	PARK2	RASGRP3	TGFB2	RP11-281P23.2	KLHL32	CALM1	GPM6B	SLC25A29	BAZ2B	DIP2B	RP11-428J1.5	GPR183	IFT122	TCEB2	UNC79	CD320	MATR3	CPQ	PRRT3	DHRS9	TINF2	ABTB2	PLCD4	GRIK1	SIRT3	SIVA1	FADS1	CSF2RA	INTS1	GRWD1	RP11-370I10.6	SPATA2L	MMAB	DHFR	CIB1	CCDC65	UCHL5	OTX2-AS1	AP002954.4	UBE2J1	MFHAS1	PPAP2B	PKD2L2	TMEM9B-AS1	SLC39A10	RASGRP1	ABI2	SUV420H1	CTB-31N19.3	NCAPH2	ECM2	DAPK1	PREX2	DNER	PIK3R1	CTB-187M2.3	FGR	FAM222B	RP1-35C21.1	IRAK1	MALAT1	FRY	CD27-AS1	NCK2	RP11-295P9.3	RNF181	GSTK1	EHD4	RPL12	FDFT1	CBL	WDFY3	ACER3	SLCO2B1	MAP1LC3A	ADAR	CTC-265F19.1	DAB2	ARHGEF6	ECHDC2	SERPINF2	HNRNPU-AS1	CD83	MTMR8	MTIF3	ARID1B	RP4-537K23.4	CD274	REPS2	SELENBP1	PRR4	VWA8	CDK19	ZBTB33	SLC5A11	UBAC2	AC023590.1	MUC6	ST6GALNAC2	TMEM216	TSPAN4	CHI3L1	ABCC5	APAF1	UBE2E1	CELF1	DYNLL1	DGCR14	ZDHHC19	HBS1L	PDE7A	RP11-421P23.2	RPS13	PANK1	TDRD9	IGF1R	BVES-AS1	CLASP1	ZDHHC14	RAB27A	ATP2A3	DIO2	PWP1	CAMK1	FAM184A	REEP5	EIF4E	IL16	HS3ST2	LRRC37A	NUF2	MRP63	CDC42EP3	AC079586.1	FOCAD	RICTOR	FBXL4	ARHGAP32	ZNF615	MMRN1	MOB1A	AL162431.1	RBM12	DDX39B	C11ORF74	HSBP1	CD58	LINC00998	CHD1L	AGTPBP1	RBFOX2	HSPA1A	MCM6	PSMC4	STOX2	ZNF777	ADORA1	AC026188.1	ATP6AP1	ALOX15B	SLC7A11	TGFBR1	HYI	RASA1	ELL2	MCTP2	TXNDC16	HIF1A	EGLN2	MAP1LC3B	ATP13A3	CLECL1	GALC	GOLT1B	PPP2R4	GABRA3	AC017101.10	KIF3A	SLC39A7	GUK1	WFS1	DLEU7	UBASH3B	MRAS	C6ORF226	PITPNM3	PIN1	ZCWPW1	RP11-13N13.6	NUBP1	CLEC7A	NIPBL	DKFZP761J1410	RP11-526K17.2	SNCA	SIK3	FUS	GNB2L1	BAD	RP11-467I17.1	ZNF689	AF011889.2	LINC00963	ITGB2	MARCH8	H2AFY	IVD	BZW1	SDCBP	PUM1	PIK3CA	KIAA1033	IPO8	RALGDS	TGIF2-C20ORF24	TRAF3IP2-AS1	MYOF	DENND4A	SATB2	PRKCQ	HIPK1	NDRG2	POLR2K	FAM60A	FBXO16	ACSS2	FAM120C	BIN1	COX7A2L	CXORF23	ZC3HAV1	CAMKK2	RP11-77P16.4	PTMA	ATP8B1	C1ORF123	DEPDC7	RP1-29C18.8	TMEM160	RP11-666F17.1	RP11-32B5.7	POC1B	ADAMTS13	RP3-406P24.3	VAT1L	RPS6KA2	IQGAP2	RP11-495P10.2	CHIC1	RP11-318C2.1	TRPV4	GALK1	PHACTR2	PDCD6IP	ITGA2B	LIFR	SIN3B	FAM134B	TIFA	LDHA	RP11-369K17.1	ASPN	USP32	ZSWIM6	ELOVL5	BANK1	TSHR	ATL1	BAI3	AIM2	AURKAIP1	GLS	PTGES2	ANKRD22	MKL1	EIF4G3	SPINT2	ZNF789	ARHGDIB	HIVEP3	TRPC3	MITD1	PTPRS	SPATC1L	RBM27	SLC25A4	HIRIP3	BBS7	LINC00152	TMEM64	NCOA2	CDKAL1	AC073343.13	PDRG1	LINC00623	CAPN15	PRPF3	SYNGR1	OCIAD1	COX14	FAM20A	DDX60L	MIS18BP1	CORO1C	MSANTD2	RNF149	LZTS2	SH3BGRL3	PSMB4	ZNF507	GS1-57L11.1	ARPC2	FAM66B	FAM166B	BEND6	P2RY14	HSF2	CTNND1	ZBED3-AS1	ESRRB	TSR2	SLC2A4RG	RAD51B	ARHGEF10	RP11-351A11.1	PLBD1	KCNJ2-AS1	CDON	ASTE1	TCF7	PARD3	TRPS1	FAM101A	MAP4K3	RP11-484D2.4	MAPK9	IFIT3	CTC-349C3.1	PARVG	KIAA0355	AL163953.3	STON2	AC012146.7	RP11-661A12.5	FAM219B	ANKRD29	SUMO4	ANKRD12	DDX17	RP1-249H1.4	ALOX5AP	OVOL2	C1ORF112	ITSN1	ARIH2	PDE7B	TP53I13	SF3B2	MORF4L1	DCTN6	CTA-833B7.2	RP11-843P14.2	MLLT4	RCC2	TET3	KMT2E	RP11-473I1.5	SLC5A6	ADAM10	TCP11L2	USP53	NRF1	GNG7	LAMP2	PSMC6	MX1	NARG2	UPK3B	CCT2	MPHOSPH6	LY86-AS1	ARHGAP44	PILRB	PGLS	DNM1	NAA40	AGO1	FAM63B	RAPGEF4-AS1	SPRED1	ATF6	STT3B	TWIST2	TNC	RNASE2	RP11-238K6.1	B4GALT1	SPNS3	NME9	CP	TNFAIP8L3	NAA20	SERPINB9	CPT1A	CLEC2D	HIST1H1E	ERGIC3	RP11-1006G14.4	TXK	CHD3	MDH1	C16ORF72	C10ORF128	DGKZ	FAM192A	EPSTI1	NEURL	AES	ZNF853	PFKM	ERMN	ZNF727	MCM3AP-AS1	PPP1R16B	STK32C	KIAA1467	SNHG15	RP11-42I10.1	PCLO	TRIOBP	ATP6V1D	EDF1	NUDT6	KLHL3	RPGRIP1	PLCL1	EIF2AK2	CIITA	CYP8B1	RP11-737O24.2	NEMF	RP11-782C8.5	SH2D4A	MOBP	MYH9	C19ORF53	CHCHD6	RP11-556O9.2	ARSB	BRI3	L3HYPDH	FCAR	ATP5H	PLAG1	CECR6	PGRMC1	PGM2L1	SERTAD2	RP11-138A9.1	SMN2	RP5-857K21.4	SPEN	REV3L	SMURF2	DZANK1	SH3D21	MPC1	RP11-434D9.1	RP11-944L7.4	EGLN3	KLHL29	LAT2	TBC1D22A	GIMAP2	MANBA	GAPT	PPP2CA	AKAP9	OSER1-AS1	LILRA4	TRAPPC4	GABPA	FEM1B	KIF3C	ZNF773	TMEM241	Z83001.1	LINC00539	C11ORF68	ABHD8	RP11-390N6.1	MRVI1	NEIL1	ZNF512B	PEBP1	IQCE	MTX3	BCL2L11	RPP40	KDM4B	RP11-426C22.5	CTC-546K23.1	COA6	HCG27	SH3D19	ST7-AS2	BTG2	PDP1	SUFU	C14ORF37	AP005530.2	ZNHIT1	ZNF184	RP11-960L18.1	TLR6	TBCD	MXD4	CTC-510F12.4	CLIC2	TMTC3	RAP2B	SLC3A1	ACADS	KCNJ1	FCGR1A	PIEZO1	RPL31	SLC29A3	COPA	MVB12B	DAPP1	N4BP2	LLGL1	DOCK4	CD300LF	RP11-298J20.4	STAMBPL1	ATP5J2	HPCAL1	MTDH	SNX24	OPA1-AS1	RORA	RP11-528G1.2	STXBP5	ACRC	RP11-248G5.8	HIAT1	GMNN	NDUFC2	FGD4	RHBDD1	TBC1D7	HEATR3	CAPN1	ZNF790	CIRBP	RP11-733O18.1	PPID	RP11-174G6.1	C15ORF57	PDSS1	INHBA	CCDC144NL	SNX29P2	KAT6B	ZMYM4	XIST	EMC4	MT-ND3	MZT2A	MEMO1	BHLHE40	RP11-426L16.8	ADAMTSL2	CCDC146	MCM3AP	AC083949.1	DNAJA1	UNC5B	FAM126A	BRD1	PRKCD	FNDC3B	ZBTB18	CTB-171A8.1	DNAH17	PANK3	GPR137B	CDR2	RAPGEF1	CSRNP1	AC009948.5	PPP2R5C	PGM2	PSME3	RP11-327O17.2	DTX2P1-UPK3BP1-PMS2P11	TIPARP	IFIT1	COX7A2	FADS2	RP1-78O14.1	SPTLC3	CALD1	R3HCC1	TMPRSS5	ACTB	PDGFA	THRB	C2CD5	ARFRP1	BCL6	LHFPL1	ATP2B4	SYK	RP11-761E20.1	ZNF304	EPHB6	CAPZB	FNBP4	ANXA2	HBP1	ANKRD17	RMND5A	INPP4B	NTPCR	AHR	CNOT2	NAAA	RP11-439L18.3	C12ORF5	FGF1	LTBR	SPIN1	P2RX1	RP11-20I20.2	SCAF8	ERP27	SYCP2	PLP1	PCGF3	PRDM5	RHOQ	KCNMB4	CEP250	PIGX	C4ORF45	FAM171A1	AC132872.2	POLR2C	AIF1	PDS5B	C1ORF227	CMTM7	PLXDC1	FRAT2	ZNF224	SCAF11	MAML2	KIAA0930	HS3ST5	ZNF805	SEC24B	SLMAP	CBX3	CNGA1	NIPA1	PTPRG-AS1	RP11-793A3.2	KCNMB1	FARP1	ANKRD13A	FAM46A	DOCK4-AS1	PMF1	ANKH	CREB1	GOLGA7	DNPH1	RP11-68I3.11	HSD17B6	RNF26	TMEM178B	RASAL3	HNRNPU	AC008984.2	TRIM4	TOM1L1	SSBP1	NCOA5	VPS29	TEX41	POLD4	ICK	FCHO1	PTPN4	MEI4	H1FX	C12ORF52	PLCXD1	G3BP2	BRWD3	KDM6A	XXYAC-YX65C7_A.2	LINC00240	PTCRA	ADAMTS17	CHCHD2	ATP5G1	C11ORF65	SLC38A6	TMEM39A	RFK	AC083843.1	USP37	HTT	NCKIPSD	ICA1	KDM5A	LRRC8C	HMGN2	AC010877.1	MYL6	MPHOSPH8	ZNF608	RP11-379H18.1	CDKN1C	FKBP15	MRPS7	RP3-399L15.3	RP11-137L10.6	IFI35	AP5Z1	SNX6	PRRG4	MINPP1	ZNF208	RP5-1021I20.1	HARS	SERINC3	PPA1	PACS2	ITGB7	SEZ6	NT5C3B	FZD6	NOL10	SMARCA2	RBM14	SEC16A	FKBP1A	RNASEH2B	WHSC1L1	ATRN	DDX6	ASTN2	TRMT112	FANK1	ODF3B	TTYH3	RP4-784A16.5	RP11-692D12.1	LYRM2	TAGAP	QRICH1	UTP6	C1QA	NDUFAF6	RP11-377D9.3	NTM	SLC35E2B	WWC1	SPATA2	BOD1L1	EIF5A	GTF2IRD2B	AC004041.2	PLXND1	DNAH14	FBXO32	SPTAN1	TEX14	COPE	C1ORF204	DFNA5	CNTNAP1	GAREM	ERICH1-AS1	HIGD1A	SAMD4B	TRPC1	KCNJ5	MYH7B	PRKAA1	PTPRJ	RN7SK	GRK4	ANKDD1A	DUSP22	APRT	NDUFS2	GTF2F2	MTMR7	CDYL	TMEM232	SPEF2	CENPT	TIGD4	SPOCK1	AMN1	C2ORF49	AP000462.2	MON2	ZMYM4-AS1	CCDC50	USP4	RPL11	SHISA6	OGT	GLT1D1	AC008703.1	AC005592.2	DNAJC7	RASSF8	OSBPL1A	WRB	RP11-118B18.1	CNKSR3	MAP3K3	EFEMP2	PRKD3	RP11-539I5.1	MAPK13	C2ORF88	AAAS	RP11-523O18.1	ROMO1	RNF144B	FAM35A	WDR47	C1ORF122	ME1	TMEM97	YTHDF2	TRIM13	GLS2	SPDYE3	MT-CO3	DPY30	PTPRA	TSPAN5	C2	FERMT2	CSNK2B	AC079305.8	AAMP	RP1-137K2.2	RILPL1	RPSA	RP11-353N4.8	TMC8	DEF6	TMEM131	RNF13	ZBTB20	APOD	RP11-305L7.6	CERS6	LPXN	RP11-363J20.2	GALNT1	PMFBP1	PSMD10	ZNF106	QKI	GUCY2C	RP11-343N15.5	BMPR1A	GAB2	AC017076.5	AP2A1	RP6-99M1.2	RP11-705C15.3	MOCS2	IQCH-AS1	CYSTM1	RAB11FIP2	CTD-2515A14.1	STRN3	ZNF395	PDIA3	PTPMT1	SGK223	TNFRSF14	CA13	NT5C	AC004906.3	CTC-228N24.3	ARID2	AHSA2	RMDN2-AS1	CCDC170	MPPED2	AC011043.1	CCDC92	PNISR	SP4	KCNK6	CSNK1G3	DHCR24	RIMS3	SIRT1	RP11-563J2.2	ASMTL-AS1	CAPG	ZNF605	CPEB2	STIM2	RHBDD3	NNT-AS1	TFB1M	OGFRL1	LMO7	EPB42	LRRC27	RP11-778J15.1	RN7SL297P	KTN1-AS1	BBS10	C11ORF63	APLP2	UBE2D1	RP11-1129I3.1	FAM32A	CBWD3	GIMAP7	MVD	ACADVL	CC2D1A	CTD-2647E9.3	SIRT7	ADCY9	MORC1	ATG9A	ELOVL6	ZC3H4	MLX	SRA1	C2ORF43	RP11-1391J7.1	GRN	CARD8	WNK1	RAPH1	GSN	RP11-334C17.5	MDFIC	RP11-222A11.1	MED13	EHMT1	MAGI3	SLC7A6	KCNJ2	SLC2A1-AS1	TDRD10	EIF3G	LSR	ERLEC1	MOB3B	LRRN1	DIO1	RP11-575L7.8	ID2	SYNE1	KIFAP3	MRI1	STX6	KCNN3	ZNF20	RAPGEF2	RCN3	RAB33B	CEP128	GTF2IRD2	LIMD1	ITIH4	ZNF14	MS4A14	CBWD6	IDH3G	GPR137C	VARS	SIRPB1	UBR3	L3MBTL4	TEF	NFRKB	CBLB	DLGAP2	PSMG4	CCDC7	CTC-554D6.1	SFT2D2	IL12RB1	UBOX5-AS1	GBA2	BTBD10	UNC119	RP11-281A20.1	SPN	MGST2	COQ5	RP11-570L15.2	SPIRE2	CYP3A7	PWWP2A	USP14	DACH1	ENTPD1	PPM1E	AEN	STAG3L5P-PVRIG2P-PILRB	FAM102A	LRRK2	BCO2	PLEKHO1	ZMYM2	LRP12	HSD17B7	RP11-383J24.6	COX5A	ZEB2	RP11-227G15.9	RBMS3	RNF139	YTHDC2	DKFZP667F0711	EZR	TTC13	RDH14	KSR1	RP11-141M1.3	NFKBIL1	BVES	PLEKHJ1	TAPBPL	FAM53B	KCNG2	PDC	CA11	CRLF3	YEATS4	RP11-488C13.5	CMTM3	PTRHD1	CTSS	SRSF11	RIN2	C5ORF17	MYOZ2	SLC35F6	C8ORF33	ARV1	GALNT6	COL4A4	ZNF408	AMDHD1	SAT1	LYVE1	CNNM3	RP11-742B18.1	ILF3-AS1	C15ORF27	RP5-998N21.4	TTC19	SLC7A1	CAPN5	RAD9B	ZNF662	ASMTL	PSME2	SWAP70	DUSP1	RP11-514O12.4	PHYKPL	SESN1	ABL2	CYTIP	RP11-382A20.5	TTI1	EIF2AK1	UST	RP5-1043L13.1	FRMD4A	LOXL3	GLIPR1L1	RP11-707P17.1	TBC1D8	REC8	SLC27A1	RP11-359J14.2	MBNL2	ATP6V0D1	ROBO3	CTA-292E10.6	NINJ1	TCF20	PAK1	PIAS1	PRDX5	AGFG2	SOWAHD	DCAF17	B4GALT2	RP11-190J23.1	ITFG1	TEFM	RP3-510D11.2	CKAP4	CCDC97	C12ORF43	ALKBH7	CHCHD10	RP3-510L9.1	NSA2	PSMD7	ATP1A2	DR1	CCDC57	DYSF	AC015971.2	CSTF1	PEX13	PNPLA6	CNGA4	AL031320.1	FUZ	IL18	DLEU2	NBPF12	FAAH2	RP11-300J18.2	SMYD4	KIAA0513	IAH1	DNAJB4	ZNF419	C11ORF95	PAXBP1	CTA-85E5.10	BANF1	RP11-530C5.1	RHOBTB3	PHIP	CD47	OXLD1	TGFBI	RAPGEF3	GTF2I	SIGIRR	TSTD1	RCOR3	SRRM1	CLMP	BCL9	AC006369.2	GM2A	POLR1B	RP11-39M21.1	FERMT3	PSD	EPC2	ZNF610	TMEM179B	BLOC1S2	ANGPT2	HOMER3	NABP2	PAPD7	MYO6	ZNF516	MMP24	GPHN	MAP3K2	SOCS6	MCFD2	NABP1	KAT2B	RP4-684O24.5	ADAM19	RP11-137H2.4	RP11-197K3.1	MINOS1	CEP112	RP11-103J8.1	RP11-64J4.2	RP5-1042K10.10	LRRCC1	DOCK3	RP11-31F15.1	SMU1	ANGEL1	RP11-95P2.1	FBXO38	ZC3H11A	APC	TPT1	NUMBL	SH2D3C	SUPV3L1	MAP4K1	P4HTM	RP11-543G18.1	CTDSP1	PEAK1	C7ORF55	TMEM135	SLC25A46	SNRNP70	NUP210L	ANKRD54	GXYLT1	C12ORF10	KBTBD12	RP11-622K12.1	ST5	PREX1	GNB1	ATP6V1G1	RP11-540O11.4	KCNN4	RP5-884C9.2	RP11-539L10.3	GKAP1	ISOC1	C3ORF58	WASL	HPS3	TNRC6A	PPP3CA	EMILIN2	RP11-69L16.4	HLTF	ESF1	GRAMD1B	OR2W3	BBX	CTD-2336O2.1	C7ORF26	STRA13	LINC00669	VNN2	MTRR	CTB-31O20.2	CBX6	FXYD5	SLC35C2	RALGPS1	CPSF1	SNX20	KBTBD3	FBXO45	SUDS3	TSPO	GPR155	SLC50A1	RYK	TRAPPC8	GRK6	ADRM1	HSPB1	RNF125	GPR173	C2CD3	ZNF732	ANKRD26	NTMT1	ATP5F1	PRPSAP1	CAPS2	CTD-2012J19.3	TECR	ZZEF1	PPP6R3	AATK	GARS	RP11-834C11.4	TNFRSF13C	GPR125	ATP6V1F	ATL3	PARD6G	ARHGAP15	GATM	CHCHD3	ANKRD10-IT1	ZNF521	SLC43A2	P4HA1	LRRC37A2	RP11-362F19.1	NDUFC1	PPWD1	MRPL33	PSMG3	FCGR2A	FAM173A	CTD-2012K14.3	CTB-164N12.1	SPATA6L	APPL1	ZNF83	UBB	MIRLET7DHG	SHROOM1	ZNF609	CTD-2246P4.1	RP1-37C10.3	DYNC2LI1	AC123768.4	CD2AP	WAC	ACACB	AC006129.4	CTC-436P18.1	DDB1	SEC13	MYLK	CPEB3	BAHD1	ABI3BP	TMEM132C	PHACTR1	PARN	ACACA	ADNP	AP4E1	MAP4	RNF8	ARHGAP20	NDOR1	RP11-403P17.5	IPO5	PNMAL1	TYSND1	RP5-1029F21.4	CTC-490E21.12	REST	ARHGEF10L	UACA	FUT4	LEPREL1-AS1	ZNF25	NYNRIN	FAM196A	CCDC6	MYLIP	PUM2	RP4-777D9.2	COG7	GCNT2	GPR135	APBB2	RP11-799O21.2	RP11-74E22.3	C17ORF64	VAMP7	ECHDC3	FGF20	THRAP3	ADI1	ARL13B	WDR81	RP11-352D13.5	RPS4Y1	MIR17HG	TOM1	CTD-2514K5.2	GS1-114I9.1	RMND1	RNA5SP151	RP3-522P13.3	KANK1	SCAND1	ZFYVE28	LSM11	RP4-749H3.2	DYNLT1	FAM47E-STBD1	IP6K1	AP000473.5	RP11-894J14.5	RGS14	B3GALTL	RP11-246A10.1	CTD-2410N18.5	C14ORF1	TMIGD2	NMRK1	TET1	CSF2RB	KLF16	LENG9	SIGLEC7	ZNF10	PRMT3	RP11-557C18.3	RP11-552M11.4	Z98049.1	FAM110B	TTYH2	MPP1	RP1-122P22.2	C3ORF70	ZNF257	SSB	OGN	CHMP5	ACYP1	AP006621.5	CRTC2	NDUFV1	RP11-711K1.8	ZNF317	HAAO	MEF2D	POMZP3	PHLDA3	ADAM28	PSMG1	GP6	VLDLR	PSPC1	IL20RB	RP11-506H20.1	REEP4	RP11-73M18.7	UXS1	PDXDC1	ASCC3	TCEAL4	SERINC5	PSMC5	ATP6V0E2	EXT1	RGS1	CPSF3L	TAF10	STPG2-AS1	RP11-1000B6.3	OASL	XRN1	GPSM3	AC112205.1	CACNG7	HEATR5A	TCEB3	RP1-35C21.2	IL17RC	MT1X	NHLRC3	IL1RAPL1	ERVK3-1	DHX34	ATF4	RP11-33N16.2	INTS10	PAIP2	NIPSNAP3B	DEXI	IST1	EP300	TSGA10	RP11-517P14.2	C14ORF159	KIAA1107	ADO	RP11-498D10.5	ATXN7L3B	SNAP23	RP1-29C18.10	RP11-165J3.6	ZDHHC20	NUCB1	CCNH	PDCD2	CTB-37A13.1	PRPSAP2	AC006160.5	SHROOM2	CTB-46B19.2	AC067969.2	RP11-113K21.4	LAMTOR5	RP11-53B2.6	RP11-819C21.1	RP11-269G24.3	PAOX	TP53BP2	VSIG10L	RP11-90B9.2	NR4A1	RP11-41O4.1	ATP11B	C12ORF40	GALM	SMIM13	MRPL55	MCM9	TUBB8	C2ORF91	TANGO6	MAN2A1	LRRC42	PSMC3	RP4-777O23.2	THSD4	SLC7A7	MAPK1	ST3GAL3	MLTK	RP11-266K22.2	TMEM39B	FAR1-IT1	NEDD4	LINC00680	UROD	RP1-43E13.2	PIGG	STOM	CEACAM21	WDR35	NECAP1	IFI44	COPS6	RAP1GAP2	AC026202.3	ADPRHL2	ARNTL	SEMA4C	C1ORF54	PIGU	RP11-346C20.4	OPHN1	HP1BP3	RP11-834C11.5	AC007879.2	FAM174B	ZNF354C	CYFIP2	RAB18	UTP23	SPAST	ABHD12	FAM200B	ZNF835	CDK5RAP2	ACYP2	SLIRP	ZNF358	MSRA	RP11-10K16.1	RP11-3B12.1	RP11-553K8.5	AC022498.1	CTAGE5	MAP3K4	TBC1D16	SLC39A6	RP11-705C15.5	AGFG1	NPC1	LINC00676	TOMM22	NDUFS8	MAP9	ZNF329	EXD2	RP5-1159O4.1	APOL6	CTC-575N7.1	EBPL	STT3A-AS1	PXK	CASC7	SC5D	UNC50	RP11-96D1.7	LINC00276	RP5-1061H20.4	GMPR	RP11-452N4.1	POLA1	ENPP6	RPS27A	HPGDS	EWSR1	FAM120B	WDR33	CCRN4L	RP11-545I5.3	AFF1	ZNF692	GNPTG	PRC1-AS1	PAF1	POU3F1	TUBA1A	ASUN	IFITM3	CDH10	TAF2	RBM4B	C20ORF112	EPHB3	BMF	MRPL28	CDK6	SFXN3	RP11-120M18.2	TMEM223	RP11-136F16.1	RABGAP1L-IT1	CMTR2	RHBDF2	MKLN1-AS1	SNX7	PTOV1	AIDA	MAP3K14	BUD13	RP11-861E21.2	RP11-248J23.7	OSBPL3	CEP350	CLIC1	ITGAD	PRUNE2	CEACAM19	RP11-219B17.1	RP11-111M22.2	SEMA4G	RP3-368A4.6	CENPA	EML4	LGR4	POLR3H	TRAPPC10	C10ORF11	PARP15	PRPS2	RP11-66N24.3	PGAP1	RP11-254F7.2	ATF7IP2	STPG2	ARHGAP33	SLC6A1	BCL2L2-PABPN1	TAB1	GAA	RNF207	P2RY6	FAM49B	UTP14C	POMT1	CPPED1	C6ORF106	KHDRBS3	ARSG	NUCB2	ARCN1	ARHGEF18	FTO	TRIP6	CYP3A5	RPL23	TLR5	ARF4	MED31	GALNT10	SRP68	SHC3	RBX1	CTD-3179P9.1	ZBTB34	C22ORF39	LACE1	SPCS1	JMJD8	VPS9D1	CEBPA	AHCYL2	GALNT2	WDR45	FAM168A	RP1-30E17.2	MRPL37	MXRA7	AZI2	SNHG9	TMC4	MRPL21	EIF3D	RP11-542K23.7	CTNNA2	NPAS2	RNGTT	MPZL1	DMTF1	TBCK	CSRP1	COA1	HAVCR2	MAP3K1	MFSD11	HOXB-AS1	RP11-563N4.1	SDR39U1	INPP5A	GTPBP2	MED8	MEST	RP11-274J7.2	SLC52A1	TNRC18	ERGIC2	TACC1	SDK1	WDPCP	SLC17A9	IGIP	XXYLT1	AC010890.1	AC018462.2	CMPK2	RP11-466F5.8	AGTRAP	GPN2	ELF4	RDH5	PSMD5	TSPAN3	FEM1A	KLF7	INO80D	NFKBID	TSPAN16	CTD-2537I9.12	HMBS	PAXBP1-AS1	MR1	SFMBT1	RP11-403B2.7	SMG9	SOAT1	FKRP	MPST	RP11-691H4.4	ECHS1	KATNAL1	MT3	BCAR3	SNHG12	RP11-284M14.1	GSTM2	FAM92A1	CTB-129O4.1	SLC16A4	RBM38	NANS	SLC46A2	LIMK1	HOOK2	GSG1L	CCDC66	RBM5	SPATA5	VNN1	DCUN1D4	NDUFA2	RP11-1007O24.3	MED19	ENPP3	EPOR	TRADD	FSIP2	ZMYND12	PRICKLE2	CSF3R	RP11-648L3.2	KBTBD7	GPT2	FBXO44	FASTKD1	ALOX5	ALDH6A1	RB1CC1	OTUD7A	AARS	UBXN6	DIAPH1	DENND5B	TFEB	RBM25	RPS6KB2	FAM195A	MRPL20	NFIB	ZNF519	CRYZL1	BMI1	SCRIB	COL10A1	RP11-436I24.1	DDX18	CCDC12	KB-1507C5.4	RP11-192P3.5	SPECC1L	PRPS1	PRELID1	TMEM68	ADNP2	ERBB2	TFB2M	RP11-472M19.2	SOS1	SLC37A2	DAPK2	SDF2	SETX	RGMB	TTC5	SLC9A9-AS1	RP11-612B6.2	TSPYL1	SARM1	RP13-941N14.1	BMP1	NCBP2-AS2	HMGN3-AS1	BOLA1	RNF2	RP11-356B19.11	CLN8	PTAR1	FLOT1	ABL1	PPA2	VPS13B	ELMO1	GS1-358P8.4	LUC7L3	DKFZP779L1853	RUFY2	CTB-113P19.1	NETO2	CD3EAP	ARRDC1	C20ORF196	SPDYE2	PAFAH2	QPCTL	RP11-1252I4.2	CTB-118N6.3	GRHL3	TUSC1	NME3	PAK2	CHMP4B	RP11-779O18.3	NBEAL2	NUP188	RPL36AL	PSMB2	FAM114A1	SPOP	PAQR8	STUB1	ACTA2	RP11-154J22.1	IL1A	RHBDD2	RP11-90P13.1	JDP2	PLEKHB1	PPP2R5E	CHD9	FLCN	FAM161B	DSCAM-IT1	MAP7D3	C5ORF64	B3GNTL1	FN1	TOMM7	SIGMAR1	TGS1	PMP2	ZPBP	POM121	STX7	FEM1C	NDUFAF3	RP11-518L10.5	IFIT2	RP1-292B18.4	DNAJC9	ARL5B-AS1	KRBOX4	SNX27	CD163L1	FAT2	RP11-387H17.4	RP4-665J23.1	C11ORF30	STXBP3	RP11-996F15.2	B4GALT5	SIGLEC9	ARL15	CANX	CEBPD	FAM58A	EVI5	RP11-438D8.2	VPS37C	TULP4	CTD-2349P21.9	UHRF1	CCDC26	HTR2B	ZNF600	SLC25A21	BAG1	EDA2R	LGALS1	CCPG1	FAM66C	LYRM5	MRPL11	RP11-252A24.7	ITGA6	RP11-1H15.2	PQBP1	TPGS2	H6PD	SZRD1	AC007401.2	DNAJC8	SSBP3	RNU4-2	KIF6	SHROOM4	MTPN	METTL21A	CLIP3	SEC31B	MUM1	PPP1R12A	KCNQ3	DCXR	TMEM194A	CERK	FES	PDS5A	MEF2BNB	STAG1	OTUD7B	RP11-153M7.5	SLAMF8	RP11-399K21.11	MUC20	RANBP1	ZNF556	HACE1	UBA2	H3F3B	MLKL	PRKAR1B	JPX	DUSP6	GRAP	RUSC2	ZNF552	FYCO1	ZDHHC4	SMARCA1	MARK2	DCTN5	MEGF11	ITPK1	AC007383.4	RP11-584P21.2	TMEM208	MXI1	AC009950.2	RP1-3J17.3	TBC1D10C	BCR	ZNF699	MAMDC2-AS1	ZNF618	ETV4	CD151	NFKBIA	IDUA	POLR2M	ACSL4	ABRACL	HSP90AB1	RP11-445F6.2	TTTY10	GNL3	FAHD2B	SOGA1	PPP2R2D	RPS6KA4	DENND6A	ARG2	HDDC2	BAG6	ZFAND4	KANSL2	CLDND1	SEMA6B	RP1-27O5.3	RP11-439A17.7	MT2A	RP11-28F1.2	NR2C2	ZNF254	ELK3	SLC8A1	RBAK-RBAKDN	PATZ1	TSPAN14	PPP3CC	FBP1	PLAT	FAM20C	CSTF2T	FBXO4	CNP	AMPD3	SPHK2	RP11-802E16.3	SKIL	COQ9	LRRC47	CTD-2213F21.2	ZNF385A	TIMM22	CC2D2A	COX8A	ZBTB7B	PPM1G	IRF3	SIGLEC10	BRCA2	CTD-2023M8.1	CHIT1	RP11-37B2.1	DIABLO	WBP2	LPP	AC074391.1	ANTXR1	NR2F6	LSS	TMEM261	AC004840.9	CTB-58E17.9	C21ORF33	FILIP1	RPL10A	CDH1	PHF1	NUDT12	RP11-281O15.4	PIK3R5	RSBN1	DEAF1	HMGN1	BCAS4	LAGE3	ZNF24	RP11-283G6.4	ARL3	SMIM7	ZNF140	RP11-698N11.4	TRIM58	ARFIP2	AUH	SYT12	ZNF621	MROH6	SH3GLB2	AC010884.1	RP11-1143G9.4	FSD1L	FOXP1-AS1	NUDT18	ABLIM3	TWF1	DSTN	AZIN1	SUGT1	PRIM2	PIAS2	PLAUR	SLC39A14	DIO2-AS1	PWWP2B	FXN	ABCB4	CD180	AC002480.5	H2AFY2	PTPN7	ZNF232	AC093627.12	HOMEZ	AP3M2	KIAA1683	MYO1C	SYCP2L	FAM115A	AP1M1	RP11-33N16.3	NPRL2	ARL6	AC009505.2	POFUT1	SDCCAG3	UNKL	ZNF586	IPO11	ECE1	CTD-2283N19.1	RN7SL798P	FNBP1L	TM7SF3	PRPF8	RNF115	PTBP2	CITED2	MTCP1	PARK7	AC007679.3	RP1-111C20.4	NDUFAF2	C10ORF107	TRIP4	CEP170	BRD3	FAM65A	DDX3X	TRAM2	VCPIP1	TPRG1L	RP4-553F4.6	IRF2BPL	CHUK	IRF2BP2	TAOK1	BCAS3	KIAA0040	RP11-34P13.7	TUBD1	GTDC1	FBXO46	AC016629.8	PLTP	GLCE	ATXN10	ZFR2	CLCN5	EIF3I	DPH3	ZNF737	KB-226F1.1	RPS21	AP001628.6	CTD-2049O4.1	PANK4	ZDHHC3	RNPEP	KATNB1	TMEM248	CNTLN	FBXO11	NLRP1	PHF21A	GCNT7	SAMHD1	CDKN2AIPNL	SYP	G6PD	ABCF1	SNX3	TRAFD1	KIF9	SEC61G	RP1-40E16.12	C3ORF38	RP11-1299A16.3	AMACR	SAMD1	CCND3	ZKSCAN3	RP11-286N3.1	TRIM14	NCLN	MRPL17	CDK2AP2	ABHD14A	SMAD6	CCDC151	ACBD5	RALBP1	LA16C-306E5.3	CTD-2047H16.4	AC006960.7	STRN	UPF3A	MFAP3L	FAM208B	TBC1D5	THAP3	MRRF	ALDH7A1	MSI2	ADH5	HCFC2	ALCAM	CTD-2369P2.5	POMGNT1	OMD	RAD1	RP6-109B7.3	ALDOA	ZSCAN20	LYPLA2	MT-TV	ZNF280D	ADHFE1	KCNJ14	AC046143.3	RP11-588K22.2	ULK4	TBXAS1	AP1AR	PHPT1	HLA-DOA	OSTN	RAB3D	HEATR2	RN7SL337P	DOPEY2	SRD5A3	SLC9A1	CASP9	NDUFA6-AS1	EMP3	ZNF341	CARD14	AC009065.1	SLFN12	POLN	AK3	CCDC124	MEI1	CKLF	SLC48A1	RP4-800J21.3	AC007040.11	LBH	DCST2	RP5-1074L1.4	GNG2	AP000240.9	RPS23	RNF169	AP1G1	LCP1	ANKFY1	KLHL24	DOPEY1	UBE2D3	ZNF292	MTSS1L	OSGEP	RNF185	SURF4	BTG1	FCGR2B	NAGA	SSR2	TBL1XR1	FOSL1	KCP	NCAM2	MESDC2	RNPC3	KTN1	SVIL	PPP6R1	CTD-2035E11.5	TTTY15	NAA15	CTC-806A22.1	RFC3	AC022182.3	PARG	PARP9	TUFM	PRR13	DHX38	RP11-268J15.5	PCDH9-AS2	RPA3	MAP2K6	SMC6	INTS3	TBC1D24	RP11-761I4.3	FBXO48	AC062021.1	TUBB4B	SHOC2	BAZ1B	ANKRD10	ARID1A	ZNF367	FAM107A	DUT	ZNF100	TXNRD3	ZNF444	ADIPOR1	FAM227B	SEC14L2	TMEM9B	ZNF678	RAB32	RP11-329J18.2	CYP20A1	ZNF407	XKR6	WSB1	TGIF2	PYGB	KIAA0895L	CTB-147C13.1	RP11-613D13.5	SLC46A1	ARHGEF12	ZHX1-C8ORF76	SNRPF	ACAT2	RP11-831F12.2	ANK1	RP11-141B14.1	SCRG1	NUDT14	SLC39A9	WDR73	EFHD1	KIAA1468	APBB1IP	RP5-1092A3.4	MAST2	SNX4	PLD4	GPD2	ROCK2	RP11-85F14.5	PGD	CTD-2314B22.3	AKAP7	USP9Y	NSUN7	B3GALT4	ARSD	RP11-87F15.2	PLA2G6	MRPL24	AGBL5	RPS29	RP11-286N22.8	TSTA3	SLC2A6	RP11-793H13.3	SNRNP25	PCBP2	TOP2B	EIF3H	RALGAPB	GPR56	NFATC3	VASH1	FRYL	DISC1	RP11-739N20.2	RP11-395B7.7	FN3KRP	NRXN3	RP11-378A13.1	RP11-11N9.4	JAM3	CHERP	WRAP73	LINC00632	TMEM251	CARHSP1	CYTL1	LHX4	HOMER1	LRRC49	C10ORF95	RP11-299G20.2	MANSC1	ITGB5	C9ORF41	B3GAT3	PDP2	PTPRC	TSR3	KIF11	GADD45GIP1	PIP5K1C	PIK3AP1	DLGAP4	AXIN1	RNASEK	SOD2	TRIO	TIGD7	TMEM43	RP11-489O18.1	SNX13	CYP46A1	CABIN1	C9ORF89	ACOT7	ZNF200	FLAD1	RP11-849F2.8	SUCO	CTD-2528L19.6	AC004447.2	RP4-676J13.2	LOH12CR1	RP11-1055B8.4	CEP78	FAM206A	F13A1	GRPEL2	DDT	GOLPH3	SCP2	PACRG	RP11-713N11.4	RP11-46F15.2	AFF3	DUS3L	CLK2	TNFSF10	UBAC1	TMUB2	RP11-629N8.3	PSTPIP1	ROR1	MKS1	C15ORF38-AP3S2	IL4I1	SLC39A13	TONSL	RP11-557H15.3	MYOM1	RNF215	RAB11B	SSBP4	NCMAP	ASL	MUTYH	HSPE1	GCSAML	KIAA1328	SPAG5-AS1	MINA	OMG	PRIMPOL	ZYG11B	NUDT3	OAS3	C11ORF49	ITM2C	SNRPD3	AC002472.1	CTD-2184C24.2	CTD-2324F15.2	RPLP2	TM9SF2	SENP8	AC073283.4	NDUFS5	CTC-236F12.4	CPSF6	MEX3C	CCDC115	HADH	TMCO3	CDCP1	TCTA	NPY1R	VAMP4	GYS1	TRIM66	PTPRB	ITGA10	UCN	WDSUB1	STX16-NPEPL1	CRKL	MRPS23	ZNF626	KMT2D	LCOR	MSTO1	CTD-2527I21.14	AC008074.3	TMEM209	KIF21B	PDE1B	C14ORF164	SUCLG1	TAZ	FAM210B	NAA25	SPRYD3	LIN9	ARHGAP26-AS1	PROS1	MATN2	CASC15	SPRYD7	RP11-321N4.5	RP11-119B16.2	NOMO1	UNC45A	RP3-368A4.5	ZFP37	ZKSCAN8	PHLPP1	FAM26F	ATP5G3	LSM4	C12ORF44	RFTN1	AC003665.1	WDR31	TRMU	RP11-343N15.2	INTS4	CTA-217C2.1	RP11-120K24.5	ARL11	SCARNA2	RP11-356M20.3	DGUOK	CGGBP1	CDK8	FAM120A	UBE3A	PRKAG2	NFIA	ZNF644	PARD3B	SCCPDH	TDP2	RP11-557H15.4	TAF1	FARS2	HRSP12	AL627309.1	BTBD18	CCT6B	POT1	PURG	ENPP4	CHD2	RP1-69D17.4	C6ORF1	RPL22L1	TUBB6	ZNF281	KANK2	BSG	BDNF-AS	CYP51A1	NFE2L3	SMIM12	MBTD1	HSPA13	FBXL13	TMED10	PRDX1	C15ORF41	ADAM17	AC006547.13	MRTO4	PPP2R3B	AC007228.11	GPX4	VPS26A	LIPE-AS1	C17ORF62	PLEKHA2	NSMCE2	AC009313.1	UVRAG	ATF5	KLHL5	RP11-973N13.4	ORMDL3	CALR	NIPAL3	RP11-156K13.1	RAD51L3-RFFL	ZSCAN12	RP11-760H22.2	CTD-2651B20.1	RP11-488L18.10	MTERFD1	RP11-285F7.2	NARFL	AC007970.1	ARL6IP1	PHYHD1	NDUFS3	ARL8A	PCMTD2	CTD-2280E9.1	C19ORF10	AC002454.1	CBR1	RP11-337N6.1	FOXN2	ARHGEF26	TTTY14	FAM193A	P2RX7	LARP4B	PBRM1	MACF1	RP11-73M18.8	SLC25A30	GOLM1	RNF146	NOB1	RAB20	RP11-1334A24.6	MS4A7	RP11-474B12.1	DENND2C	TSPAN17	RP11-398C13.6	MFF	EPS15L1	PDLIM2	CADM2	CASP1	CYP27C1	CHURC1	NCS1	CCDC18	ETFB	ETFDH	PTGS1	RP11-758M4.1	PHLDB1	ZBTB5	SNRPD1	RP11-68I3.4	FAM72D	MARS	APMAP	SUPT20H	MSL2	SDSL	AC005082.12	RBM15	RBM26-AS1	SLC24A1	AP001172.2	CTR9	NUP62	AGBL3	NUP205	C19ORF82	ADAM22	ARHGAP35	TMEM120B	BID	SLC5A10	IFI16	RPAP3	SCRN1	GPN3	MAD2L2	PTCD2	PSMD2	CHCHD4	DNAJC10	RP11-792D21.2	CTD-2555K7.2	RP13-512J5.1	MTPAP	LAP3	RP11-930P14.1	GRAMD4	LYSMD4	ZNF620	RP11-302M6.4	AC022154.7	ARHGAP19-SLIT1	RP11-392B6.1	ZMAT1	FMN1	STEAP3	ARHGEF3	MCOLN1	PPFIA3	AC004076.7	RP11-572M11.4	LURAP1	KIR3DX1	ATRAID	RABGGTA	DDOST	RAB42	CLDN18	RP11-459E5.1	MAGIX	MAN2B1	BCL2	NAALADL2	RP11-118M9.3	RP11-619L19.1	LINC01036	LYRM7	ARMCX3	CSNK1E	SRP54	JMJD1C	AKT1S1	TRAF3	UQCRFS1	SLC45A4	TPRN	RP11-297A16.2	ACOT6	MAML1	FAM157C	HELB	RP11-418J17.1	HN1	MED14	MLXIP	FAM135A	RP11-535M15.1	GTF2F1	RP11-324I22.4	DGKA	PRKCI	SCAMP5	SNAI3	GLYR1	RNF44	RP11-371F15.3	CRHBP	RP11-354P11.3	CTD-2162K18.5	RP11-554D14.7	UBXN11	ZNRF1	TIMM23	AC007192.6	PHF6	RPS6KA3	HFE	SLC25A38	LTBP3	MAGI2	RP11-115D19.1	RP11-343C2.9	LIAS	CYTH2	GLTSCR2	ABCD1	TAPT1-AS1	CTD-2666L21.1	AMOTL1	GOT2	GPR75-ASB3	EIF2B4	LPCAT3	CTSF	AC005387.2	MAP3K7	PCA3	FABP5	U2SURP	COMMD5	FAM104B	RP11-429P3.5	C1ORF43	RACGAP1	ASNSD1	FLVCR2	SLC13A4	ANK2	CTD-2349B8.1	RP11-809N8.4	RP11-35G9.3	CTD-2017D11.1	RP11-950C14.7	MMGT1	POLR1C	THEM4	DLG2	TMTC4	CTD-2587M2.1	RP11-625H11.2	RP11-843A23.1	GLOD4	TTLL12	MMACHC	U2AF1L4	TBL1X	AC007880.1	C16ORF80	ZBTB40	STOML2	IL6	SLC22A1	RP11-208K4.1	PRMT10	SSX2IP	ABCC5-AS1	RPL35A	ZNF541	CYBRD1	SSSCA1	GRAPL	NCL	FLOT2	RP11-154D17.1	OSGEPL1-AS1	PDLIM7	SNX19	ZFX-AS1	RP11-380M21.4	RP6-109B7.4	ACADM	ATP5C1	ATG5	TERF2IP	REPS1	MTF2	ZNF721	BRAF	CFLAR	AC068499.10	CHMP4A	RP11-21M24.2	RP11-927P21.1	TIA1	MRPS27	SELM	ETHE1	NIF3L1	LZTFL1	ERF	CNIH3	H1FX-AS1	MLXIPL	SMAP1	ERCC5	RRP8	PPL	RP11-421E14.2	RP11-392O1.4	NINJ2	CEP57	PSMD6-AS2	RUFY1	ADAMTS18	ACAT1	RP11-327F22.4	AC006994.2	MAP3K10	ICA1L	PRPF19	SGSM2	EPB41L4A-AS1	DROSHA	MMP14	PHF16	MRFAP1L1	HDAC3	SDC3	ROGDI	CTD-3020H12.4	RP11-92G12.3	ASB6	STK24	QRICH2	RP11-567L7.6	TSEN54	AC010524.2	HIST2H2AC	RP11-346D6.6	COMMD3	LINC00892	HS1BP3	UBE2O	GPR114	C19ORF66	MIR503HG	CLIC4	RFFL	CNPY2	CSE1L	RP11-392P7.6	RP11-474G23.1	TMUB1	CMC2	CTB-186G2.1	CDC42-IT1	APCDD1L	APOA1BP	PPP2R3C	DARS	SMURF1	RASL11A	ZCCHC4	ERP29	ARHGAP21	MGMT	PLAU	HDAC2	TADA1	ABCA6	SCRN2	IRF7	TM2D2	HIVEP2	UROS	TMEM123	ZRANB1	RAB10	DNHD1	FARSB	PLXDC2	TPTE2	TXNDC9	NPHP1	UBN2	GCLM	RP11-1080G15.1	DNTTIP2	PFDN6	RP11-434C1.1	SLC16A3	PIK3CD	ALOX12	HAVCR1	TRPM4	LARP1	NAT10	FYN	CPD	LPP-AS2	KLRG1	RP11-352G18.2	RNF123	COPS5	CTD-3195I5.1	C11ORF35	SREBF1	ATP5G2	SYT11	SEZ6L	PKP4	STPG1	ZFPM2	HAUS1	AC009120.4	C20ORF96	CISD3	RP11-1082L8.3	RP11-24F11.2	TRIM8	ELOVL1	WNT5A	GZF1	RP11-102N12.3	DNAJC9-AS1	CAPN10-AS1	NDUFB5	AC007036.4	NXPE3	SLC12A7	TWSG1	NECAP2	TRIM23	PELO	ANKRD31	DHX35	ZDHHC18	ANGPTL6	RP11-112H10.4	CROCCP2	APEX1	AD000684.2	RP11-138H11.1	RP11-505E24.2	ZNF43	TMCO1	PALM	ZNF436	FPR2	WBP2NL	ANXA5	AC007390.5	RBBP6	DIAPH3	ATP2C2	PI4K2B	CFDP1	MTMR14	CYTH1	RAB30-AS1	CHSY3	PI4KA	ADAP2	DNMBP	TSPYL5	ENTPD6	AC084219.3	BCKDHB	SNRPE	HPRT1	DHDDS	CTC-510F12.2	CAMSAP1	CTD-2152M20.2	RP11-701P16.2	RP5-1007M22.2	TATDN2	LINC00493	CTD-2260A17.2	CRADD	MIR155HG	EIF1AX	PIWIL2	GPX2	PQLC2	PIAS3	COQ2	RP13-638C3.4	KRCC1	RP11-212I21.4	EGFL7	FGL2	CEP19	AC105461.1	WARS2	C15ORF26	ACN9	RP11-775D22.3	RP11-571M6.7	ADRB1	QSOX2	CTD-2196E14.4	XPO5	CHP1	MORN4	RN7SKP16	PRKAG1	RP11-426J5.2	UBXN7	XYLT1	ARHGEF2	ARHGAP25	WWC3-AS1	C6ORF57	TM6SF1	CXADR	RP11-202G18.1	INTS2	SGSH	IFNAR2	EXOC5	RP11-188D8.1	APBA3	RP11-6E9.5	TNPO3	EIF3J	ANXA6	TMEM66	HOOK3	MKNK1	KCTD19	RP11-296I10.3	FGD6	AC073115.7	CSGALNACT1	RP1-20N2.6	GIMAP5	LRRC1	RP11-541P9.3	CNPPD1	AC002310.13	C15ORF61	MEN1	RBM41	ATP2A2	ARL5A	RP11-45F15.2	PMS1	TNFRSF11A	CTD-3037G24.3	CD2BP2	DNMT1	GYPC	OSBPL9	SEC22A	THOP1	ODF2	ZNF189	BBC3	KRR1	RP11-379K17.12	RPA4	ISY1-RAB43	BLOC1S3	NHSL1	POU2F2	ARRB2	BHLHE41	CXCL16	ZNF684	LINC00886	GSKIP	OGFOD3	CASC2	ALPK3	ATG4A	RP11-66H6.3	FAM211A	CDC37L1	MON1A	MAFK	BRICD5	RP11-485G4.2	SHCBP1	CDKN1B	CNPY4	PRELID2	TAF7	IL12RB2	TARS	RP5-894A10.6	EXOSC7	CTB-175E5.7	GOLGA2	RP11-30L3.2	MYL5	MED20	RP11-395P17.3	C12ORF4	MIR181A2HG	ARRDC2	HIST1H2BD	LIN52	MOAP1	FUT8	LRRFIP2	TMEM117	MARCH7	C6ORF62	SPATA5L1	ACOT11	RELT	C12ORF56	TPD52L2	RP11-470P21.2	ZNF454	RP11-287D1.3	H3F3A	RP11-108K3.1	TRIM26	MAGED1	MYC	RP11-654A16.3	VPS4B	RPS6KA5	ACSL3	ZXDC	FAM102B	PTPRE	AC010226.4	STAC3	RP1-313I6.12	MRPL27	UBL7-AS1	RCN1	BRD8	C7ORF43	RP11-81K2.1	PRDM1	TRAF3IP1	RNASE6	PFKFB2	MALSU1	TTLL4	AP000525.9	SDC2	EMC2	SMAD4	ANAPC10	RP11-403I13.4	GCAT	C7ORF60	CHST14	RP11-12J10.3	MED15	GNAQ	STK36	RBPMS	CCDC142	ANXA7	ZNRD1-AS1	UCK2	ZNF558	SPRN	RBM12B	FAM156A	CCDC25	C11ORF48	BHLHE40-AS1	CERS2	VPS25	LPCAT4	VIPR1-AS1	NPIPA1	GORASP2	MAPRE3	SLC25A25	SLC26A6	SPCS2	ZNF302	WBP1L	SMEK1	SMIM8	ACKR4	RSPO4	HDAC5	LPAR6	BCOR	OXNAD1	SMEK2	GSTM4	PCID2	RP11-146F11.1	LRCH3	MRPL35	FBXW5	C12ORF73	GHRLOS	AKAP1	OPRM1	CDH26	RP1-256G22.2	CPNE2	KCNC4	PPP1R15A	SNHG11	NMNAT2	KIAA0430	LIMS1	OIP5	ELL	LINC00954	RP11-1149M10.1	GSTZ1	FLVCR1	RP5-837J1.2	SYTL2	TRNT1	TSPAN18	TBC1D2	PCDH9	GABARAPL2	PRRC1	GPANK1	IER5L	RP4-769N13.7	RP11-51J9.5	MYO5B	RP5-930J4.4	OAF	PKD1	RPL7	THAP7-AS1	PPCDC	TMEM9	RP11-93I21.3	DAGLA	PROX1	AC073072.5	BCAP29	OSTM1	PIK3C2B	MYL9	TMPO	SLC15A2	NCOA7	ATP10D	RBM33	ICAM1	TMEM107	NET1	HIATL1	SAP30L-AS1	UBAP1	ERBB3	PLA2G15	OIP5-AS1	GDI2	UHRF1BP1L	NIM1	PPP1CB	ACP2	VAMP2	SSPO	PEX5	EP400NL	C1ORF213	RP11-613M10.9	NEDD4L	IPP	PBX2	MAMDC2	RP3-348I23.2	RP1-92O14.3	RP11-160H12.2	RP11-34P13.13	RP4-798A10.2	PAK1IP1	FAM162A	SLC18A2	PHAX	SPIN2B	RP4-576H24.4	RP5-1085F17.3	TCERG1	RPL19	MFGE8	MAN1A2	PIKFYVE	ARFGEF1	ANKRD11	AP000442.1	ATF3	TRIM17	ANGEL2	MAATS1	LRBA	FAN1	CTD-2007L18.5	TIRAP	PTPN9	PTDSS1	DMGDH	RAMP1	RP11-201K10.3	TAF1C	MRPS12	RP11-162A12.2	THAP1	CTD-2349P21.10	RP11-760N9.1	CNOT1	WIPI1	RP11-395G23.3	FUNDC1	FUNDC2	RP11-390P2.4	GK	MAPK8	BTAF1	KIAA1199	FMO5	TBX19	SMIM11	RP11-706O15.1	C21ORF59	CCT8	MYO18A	TUBG2	BECN1	RP11-527H14.2	CKB	GLTSCR1	NR6A1	RP11-44I10.3	SLC25A14	CTD-2207O23.3	MRVI1-AS1	ZNF391	STK31	FAM188A	CD46	THYN1	AC133528.2	TRMT61A	PARP6	MYBL1	DYM	TULP3	WDR59	ITGB5-AS1	STX4	TACC3	RABEP2	LINC01006	ZNF581	NOTCH2	C3ORF83	STX2	UMPS	RP11-321C24.1	RP11-370I10.2	ZNF546	RP11-351M16.3	CTB-179K24.3	MKRN3	DDX24	DDX21	RP11-279F6.1	UPK1B	AK8	CWC27	ST3GAL4	RASSF3	STIM1	WAPAL	MLLT1	GTF2H2C	ZNF396	TENC1	FAM126B	SYT15	KPNA6	RP11-100L22.2	RP11-761I4.4	CNEP1R1	DICER1-AS1	JAK3	PINK1	TMX4	MGAT4A	FAM136A	BMS1P20	CEP41	COCH	PPP1R14C	CTB-92J24.3	HEXB	CNOT10	ZC3H6	RAP2A	ARID4B	SLC30A7	CTNNBL1	HSPA8	C1ORF85	RNF38	MTMR12	SMC4	TTC26	DLEC1	IER2	TIMM21	GK-AS1	CCDC85B	SLC25A27	METTL2B	EMID1	DEDD2	LINC00657	PTK7	RAD54B	RP3-403L10.3	NAF1	CMTM2	FOXP1-IT1	FAM86C1	RP11-206L10.2	ZNF630-AS1	SMPD1	SLC46A3	RP3-477O4.14	RAB7L1	RP3-475N16.1	SMARCA5	SPRED2	R3HCC1L	PLXNA4	CEP192	ADORA3	CUL5	HTATIP2	AC005594.3	TMEM154	HNRNPH3	RAP1B	RP11-56B16.5	RSL24D1	ILF3	OXR1	LIG1	CSF1	MTMR10	DPYSL5	PRKRIR	HNRNPH2	RP11-203J24.9	PCSK5	CDK16	CENPE	DECR1	UBE2H	C19ORF55	TCTN1	UQCC2	THOC3	PRPF6	MYO5A	FANCF	NTN1	METTL22	RP11-690J15.1	ATOX1	RP11-444D3.1	DHFRL1	MYOT	POP4	BBS1	DACT3-AS1	SLAIN2	SLC38A1	MAP3K13	EIF2AK4	KIF3B	SFXN4	RWDD2B	RNF217	TMEM245	SMTNL1	ZNF227	COPG1	PIH1D1	STXBP4	TMEM194B	IKZF3	LRRC34	FBXO6	EDNRB	RP4-714D9.5	VCL	GOPC	ATP6V1B2	FNDC3A	CENPF	ARHGEF17	IKZF4	AKR1B1	RP11-404E16.1	CDH3	TSNAXIP1	UTP14A	DSN1	NEK10	IDI1	SCYL3	CDK13	DPH7	VEZF1	MGEA5	BRCC3	CABLES2	NKAIN1	TAF6L	PRDX4	PLEKHO2	MYBBP1A	TIMD4	MAP3K11	WIBG	PSENEN	ZNF720	RBM3	COG6	BIRC2	RYBP	RP11-608O21.1	RP11-498P14.5	UBAP2	PSMA3	ATF2	PPM1K	QSER1	SON	KIAA1598	CTBP1-AS2	SLC12A4	AC021016.8	AP1S2	RP11-693J15.5	NLN	NOTCH1	MYCL	RYR1	RP11-337C18.10	THNSL2	AL157871.2	RP11-529K1.4	PPP1R11	GCN1L1	TMEM170A	ISCA2	GSPT2	TST	RP13-143G15.4	SRRM3	ZNF18	SLC22A18	C16ORF58	NREP	TSNAX	RP11-80H5.9	MB21D1	SNRNP40	RNF14	RP11-4F22.2	CNOT6	COL9A2	SHISA5	CD55	ATP6V1C1	C10ORF112	RP11-355B11.2	NIT2	RP11-500G22.2	PLCD1	EMC1	SOX12	SEC11C	ZNF385D	ZNF347	AC009542.2	ZNF22	NAT9	U2AF2	STARD3NL	ESRRA	PDE6D	ZNF286B	ZNF429	AF131215.3	RP11-16C1.2	EPN1	TXNL4A	AC083884.8	RNF187	ZNF764	DSCR3	PREP	BRD7	PPIB	MTOR	RP1-178F15.4	EPHA1	OSBPL10	FAM189A1	CSF1R	DHX57	RP11-432B6.3	MED21	AK9	YEATS2	RP11-177H13.2	ZNF518B	ZNF207	METTL10	ZBTB24	ZNF821	CCDC28B	CTD-2015H6.3	TNFRSF10B	CD28	ZRANB2-AS2	FLT1	TRUB1	RP11-161I2.1	ZNF677	PCYOX1L	MVB12A	SDE2	NOP10	AP1G2	RP11-59O6.3	AP000892.4	CAHM	GRINA	GNB1L	RSL1D1	FADS3	ZBTB11-AS1	IKZF2	AC079922.3	NCEH1	LDHD	ACKR2	POLR2J	SSPN	C9ORF69	TRABD	ANKRA2	SNHG6	NQO1	RP11-231D20.2	FAM78B	AGGF1	GDAP2	CCBL2	RP11-143K11.5	CDC123	ADC	USP10	WDR26	KANSL1L	MARCKS	EPB41L2	STXBP5-AS1	RPL13	MAPK8IP3	TAPSAR1	RABGEF1	SYNJ2BP-COX16	RP11-611E13.2	RP11-260O18.1	CRLF1	SH3BP4	LINC00968	RP11-770J1.3	MYNN	FAXDC2	BCL9L	RP5-1101C3.1	YIF1B	MYLK3	DACT1	BCL2L12	SCAMP4	POLR1E	RP5-1091N2.9	RAD54L2	FAM53C	TWISTNB	RP11-1079K10.3	POLL	ANO7	RP11-138H8.2	COPB2	CRBN	RNF34	HK1	RP11-122G18.5	TADA2A	WEE2-AS1	RP11-468H14.2	RP11-156P1.2	NUDT1	DDX11	POLDIP3	FBN2	NDC1	BRAT1	RGS19	RBMXL1	PYURF	ALG11	ATP2A1	PASK	GANC	TAOK2	ZNF92	DDX52	C19ORF25	RP11-235E17.4	THAP9-AS1	C5ORF34	RP11-644F5.11	OARD1	TNFSF8	RP11-840I19.3	PHF15	TIMM8A	RP11-357C3.3	FOXK1	EHD1	COQ6	RP11-195C7.1	AC007620.3	GATC	RABGAP1L	SPPL2B	NUPL2	CCND2	LDLRAD4	SLC35E1	STX17	PLSCR1	ERP44	REL	C1ORF216	SLC26A3	MAP2K3	AP4B1-AS1	RABEP1	SAP30L	TMEM11	C17ORF75	ZNF117	CTD-2319I12.2	ARL4A	S100B	MORC3	FAM174A	ANKHD1	PAIP1	ZNF469	BAK1	RP11-215P8.3	TTLL11	GRSF1	TMEM119	DHRSX	APPBP2	UBE2W	CRELD1	LAIR1	SLC20A2	UBE2R2	PPP6R2	GAR1	GAB1	CTNNB1	SPAG9	CRIPT	GTPBP3	ANKRD40	EFTUD2	DERA	TGFBRAP1	SLC2A8	ARL1	RPUSD1	RELL1	RP11-998D10.7	SERPINB6	CENPV	AIFM2	CEBPB	SPRYD4	RAD23A	MTL5	GTF3C2	VAV2	IMMP1L	METTL13	NUAK2	ELMSAN1	SLX4IP	RN7SL138P	CARS	STARD13-AS	RPL10	FBXO8	FDXR	CALN1	RP11-138P22.1	RP11-53O19.3	RPL6	OLR1	PCNA	ZNF589	CTD-2196E14.9	RCBTB1	NFX1	RAP2C	RP11-317J19.1	IQCK	CNNM4	BAG2	ALG12	RP11-53I6.2	NCAPD2	RPGR	BCL10	TMEM254	LRRC25	GSN-AS1	CDKN2A	SERHL2	MIIP	CTD-3032J10.2	NIPSNAP1	EI24	TCFL5	SLC5A9	BHLHB9	IFITM2	CTSA	LMNB1	DCTN1	ATP8B2	TMEM177	PCCA-AS1	COQ4	CHCHD1	TOR2A	AC093415.2	YOD1	ANAPC13	MIR142	KIAA0195	ERCC6	PHF2	TTLL9	C7ORF63	NCF4	C12ORF29	SAC3D1	MRPL19	LINC00607	C5ORF28	RP11-46C24.5	AC006460.2	OSCAR	SNX25	SSR3	IL10RB	RP11-319G6.1	PLEKHG6	CREB3	NUDT7	TMEM99	FAM214A	USP44	TMEM87B	INCA1	RP11-30L15.6	MLEC	FYTTD1	TMEM220	HLCS	RP11-603J24.17	PLEKHA6	AC009299.2	DDX50	RHEB	RN7SKP30	TSG101	SGPP1	RP11-413E1.4	RPS16	TPP2	MMP17	INO80	SEC14L1	DISP1	GATAD2B	CAMK2D	CD53	ZNF569	ATXN7	GBGT1	C2ORF27A	ZNF839	RP11-1085N6.5	DYNC1LI1	PALB2	CDC14A	TCF7L2	AHCY	LMBRD1	SDK2	C1ORF101	RP11-752G15.8	AKT1	IMP3	RBM22	RP11-77P6.2	RPP38	C10ORF12	CTD-2260A17.3	ENO3	RTKN2	RP5-935K16.1	AJ271736.10	EGLN1	AKAP5	GGACT	PCYOX1	DNAJC2	DAAM2	DNASE1L1	C7ORF73	TMEM57	MIER1	LINC00467	GTF3A	C15ORF40	GPR82	EVA1A	HIPK4	SH2B2	TMCO6	CALCOCO1	ATF6B	TTC34	AP001056.1	AC007193.9	MT-CYB	RSPH3	DBP	EPRS	CCDC11	DUSP28	GLTP	GS1-259H13.10	RP11-158M2.3	IQCD	GGT7	ORMDL2	TMEM134	ZUFSP	PWP2	RPS6KB1	UBE3D	AC015849.19	STAT5B	TNFRSF10C	CBR3-AS1	HSF2BP	RP11-166O4.6	COPZ2	LETM1	RRBP1	RP11-353M9.1	SETDB1	PRKRIP1	RP11-228B15.4	TBP	AC096574.4	HERPUD1	STRN4	DCAF7	DDX20	LINC00959	RP11-382J12.1	SIKE1	PM20D2	ZNF503-AS1	NT5M	DALRD3	ISY1	RP11-723D22.3	BOLA3	LUZP2	OTUD5	F2RL1	STAM	EDA	PGBD4	CTD-3092A11.2	RAB39A	CTD-2509G16.5	TLK1	PRPF38B	FGD2	C8ORF44	DPF3	KCNN1	MYO1G	EEF1D	RP11-680G24.5	JKAMP	CTD-2017C7.1	SHANK2	TCEAL1	USP25	CSTF3	FURIN	NOL9	CKMT2-AS1	FRMD3	CCDC58	RBBP8	CAPN2	TIMM8B	CTC1	C12ORF79	MTFR1L	KIAA1324L	RP4-769N13.6	SNRNP27	DRAP1	PAXIP1	PTGFRN	COX6C	BLMH	EBLN2	SRP72	CACNB1	CCDC93	PADI2	APOBEC3F	WWC2	FAM49A	TOR1B	TAF12	UBFD1	KCNIP4	C20ORF27	CDC42	PPFIBP2	POLK	FAM221A	MCM3	SLC2A9	COMMD10	PA2G4	RP13-188A5.1	SNX16	CACNA2D4	ZSCAN16-AS1	ASH2L	ASPSCR1	AC016644.1	LIPE	OXSM	ZNF565	ZNF280C	RSAD2	SOX5	LIG3	RP11-206L10.11	ZNF155	PPIH	KCNIP2	CTB-152G17.6	EFTUD1	TRIM27	ISM1	TEX29	AGPS	CAMTA1	ARFGEF2	RP11-194N12.2	ALG13-AS1	SRC	CNOT4	CTA-204B4.2	REV1	SEC24B-AS1	MEP1A	TAS1R1	RP11-798M19.3	IQCB1	PACSIN2	C16ORF95	BCCIP	SETD3	PPP1R9B	C6ORF47	MAP1S	LANCL1	PSMA4	PPP1R14B	RENBP	AMFR	ADARB1	AC016725.4	DDA1	TACO1	BBS2	CHD1	C5ORF56	AL359878.1	WWTR1	RFXAP	PHTF1	STK32B	RP11-465L10.10	RIC8B	RP11-264C15.2	ZNF17	AC016700.2	LUC7L	AC005152.2	SPDYE2B	RP11-968A15.2	VPS18	RP11-24N18.1	ECH1	SSR1	MLK4	AC016683.6	SOGA2	RP11-184I16.4	AQP11	GAN	ELAC2	PKDCC	TCEANC	CCNB1IP1	RRAGC	SLC25A40	CTC-260E6.6	MRPL44	BPHL	RP11-792A8.4	RP11-159D12.5	APOBEC3C	ZNF658	LINC00174	FAM89B	GUF1	ZNF66	NOL12	SPNS1	CLU	REXO1	ZBTB45	CRYGS	COPS3	FAM219A	IL11RA	BRF2	RP11-56I23.1	S100A13	C19ORF44	ARID5A	LCAT	ZNF784	RP11-62I21.1	GIMAP1	RHOBTB2	TRIT1	IVNS1ABP	CASS4	DUSP14	LASP1	NDE1	ZNHIT2	CTC-559E9.6	ITGAV	PCBP1-AS1	SEL1L	NR3C1	UBE2F-SCLY	SLC26A7	TDP1	LINC00685	DENND2A	RP11-6N17.4	FBXO17	WWC3	UAP1L1	PER2	CUL4B	BAIAP2-AS1	ZNF527	RBAK	RP11-764K9.1	C17ORF104	RP11-125B21.2	LSM7	PTBP1	PRR12	ING4	RANBP10	NOSIP	SLC35A3	AC096579.7	RP11-950C14.3	LCA5	ZNF398	C10ORF25	TAX1BP3	FAM168B	THEMIS	VWA3A	ME2	TBC1D1	FAM160A2	OAS1	CCDC117	RP11-420G6.4	RP11-220I1.1	ATP6V1A	OCIAD1-AS1	CCT6A	ZNF674-AS1	PPP1R2	NKD1	RP11-111A21.1	PPP1R13L	TMEM126A	ARMCX2	SMOX	ITGAE	MAGOH	STX18-AS1	GBP4	GLIPR1L2	RP5-821D11.7	C9ORF91	TMED5	ZMYND10	PLN	CUEDC1	INVS	OPALIN	SMAP2	TCF12	LARS2-AS1	LINC00894	AC004463.6	UBE2F	NIPAL1	BCL2L14	DCP1B	PLEKHM1	ZNFX1	PSMD4	DNAJB2	PRKD2	HELZ2	RP11-187O7.3	GBP3	FBXL19	RP11-270M14.4	TMEM254-AS1	IQCH	RP11-15B17.1	GLA	SYNJ2BP	ATP6V1C2	SETD1B	INPP5E	POLR3A	RP5-1096D14.3	SLC35B4	MAFG	C18ORF25	NAIF1	G2E3	RP11-286E11.1	RP11-318A15.2	RP11-134G8.7	RP11-1109F11.3	VWCE	OFD1	RUSC1	FAM208A	PDGFC	ZFC3H1	PARP8	IL17RA	DDX5	FZD2	AC007319.1	RUNDC3B	WIPF3	CTB-161M19.4	TEC	RP11-379B8.1	RP11-53O19.1	C12ORF45	ZNF180	NFYA	C8ORF76	MSANTD4	ZNF577	UXT	PNPO	C17ORF80	TAB3	CNRIP1	CHST10	MAPKAPK5-AS1	B3GAT2	C11ORF83	TOLLIP	SNX12	RP11-173M1.4	ZFYVE27	LINC00909	ZNF584	APIP	EMILIN1	TRMT61B	ZNF143	TAF1B	METTL18	COL23A1	RAI1	RP11-473O4.5	CTD-2537O9.1	FAM96A	FAM182B	LEPROTL1	KCNE1	C8ORF31	C6ORF163	SLC35F3	MKRN1	ZC3HAV1L	BZRAP1	AC020629.1	CCT4	MARCH2	RNF19B	POMP	CEBPE	SLC1A2	LYL1	CIR1	GLCCI1	ANKRD13C	MAP2K4	RSF1	ITCH	HNRNPC	ZNF30	ANKDD1B	ARRDC3	FBXO31	AC008937.2	TMEM140	NDST1	PGAM1	ZNF32	ZNF273	MAP2K7	PLK3	AC011997.1	CBWD5	MIEN1	COX6A1	PUS7L	ICOSLG	CLPB	CTA-445C9.15	CTDSP2	ZMYND19	PSMD9	HEATR1	RP11-620J15.1	RP11-536K7.3	FAM134C	STX16	ZNF430	ZNF628	NBPF20	ELMO3	MEIOB	FMR1-IT1	DOK6	PLEKHG4	HIF3A	TAF3	DNMT3A	ARAP3	NAA30	SMIM20	RP11-400L8.2	RP13-580F15.2	LINC00568	FASTK	CCDC71	WNT5B	C4ORF3	B9D1	EVI5L	XPNPEP1	GNG12-AS1	ZFY-AS1	TCTN2	TRIAP1	XKR9	ADSS	PHF8	AC006129.2	SMARCE1	RRP36	AL591479.1	FAM154A	MAN2C1	RP5-855D21.3	C1QTNF3	RP11-120K24.4	CMTM6	MBD2	ZC3H13	USP9X	RBMX	RP11-585P4.5	SLC35F2	RPUSD3	RP1-317E23.3	RP11-1096G20.5	TPM2	MORF4L2-AS1	ERCC8	DIXDC1	SLC25A45	SLC35B2	WDR12	TTN-AS1	RN7SL105P	FLI1-AS1	RNU6ATAC39P	OSBPL8	C5ORF54	RP5-968J1.1	GPALPP1	NCAPG	SMIM18	ZNF502	GMPS	RASA4	ATAD2B	GDF11	ZNF445	TRAPPC11	ANKRD28	PPARD	TRIM2	PLEKHM3	JAK1	ZDHHC24	RP11-573D15.8	CCP110	AC008753.6	LINC00665	TTL	KIAA0368	ARPC3	GAPVD1	NCKAP1L	DPCD	ZNF174	LSG1	RIMKLB	ZHX1	ITIH2	SEL1L3	SMN1	RPS24	ALDH3B1	GNPDA2	C10ORF131	RP11-1113L8.1	SIL1	TBC1D2B	FOXJ3	PPFIA1	WDR11-AS1	AVIL	MLYCD	GTF2IRD1	ZMAT3	C1ORF132	NF1	FAM151A	CTC-429P9.1	SH3YL1	MAP7D1	MST4	DHX40	ALAD	C1ORF35	SNRPA	FAM217A	CLN6	SART1	CTB-12O2.1	SMCO4	TSC22D4	CTC-265F19.3	ZNF585B	ZNF417	RP11-467H10.2	ATP2B1	TYROBP	CTC-326K19.6	TMEM147	ABHD5	UQCRQ	PSMD8	CPA6	BAIAP2L1	IPPK	FANCA	AC009499.1	ZDHHC13	LRRC20	LILRA1	CASP2	GNB2	EMC6	ACOT2	DGKD	UBE2M	EXOSC3	AC129929.5	IBA57	ZFYVE1	PIM3	STAB1	GABPB2	MRPS28	RP5-850O15.3	WNT5A-AS1	ATAD1	NAV1	UNC93B1	PCNXL4	IBTK	PTAFR	SRGAP1	SPPL3	PHF12	NAPA-AS1	CERCAM	C9ORF66	MMP2	ANKRD55	OAS2	BORA	RBM43	EXOSC5	KCNMB3	PTCH2	AC156455.1	ZNF175	BTG3	HIRA	SNUPN	RP11-130F10.1	UPK2	GTPBP6	AC100830.3	LINC00263	ZNF888	LIMA1	DFNB59	C17ORF67	BET1L	MRPL32	RP11-650J17.1	CTC-453G23.5	CAND2	IER5	LRRC6	CTD-2547H18.1	PNP	PET112	MIB2	ZNF619	TYW3	METTL5	LINS	TMEM44-AS1	TMEM63B	IFIT5	CEP44	AC005786.7	WDR6	DBT	CTB-133G6.1	TIMELESS	NUP210	HLA-F-AS1	RP11-307E17.8	TEX2	RPL27	POLH	MBD6	CD7	AKT2	DDHD2	HDAC11-AS1	AC074286.1	SF3A3	SUMO1	FAM72A	COQ3	SLC25A32	AC074011.2	MAGT1	RP11-299J3.8	NPIPB11	SLC37A1	C17ORF59	ACMSD	JAZF1-AS1	ZNF423	CA3	CTD-2325M2.1	NUP85	MCCC2	PLEKHH3	SLC44A1	RILPL2	USP12-AS1	PTPLAD2	MRPL1	TATDN1	SIN3A	RP11-178L8.4	CCNL2	RP11-809C9.2	RP11-133O22.6	G3BP1	SMAD5	AC135178.1	AC144652.1	TIMP3	AGAP2	AC064852.4	USPL1	SLC8B1	FBXW8	SEMA4F	MYRF	ABHD2	AC091878.1	NFYC	NKAIN3	RP4-678D15.1	IL3RA	KCTD17	DHX9	TLN1	PPHLN1	KAL1	UHRF2	CNBP	ZNF91	TOP1	BCL2L1	TTC14	UBE4B	LCORL	DENND5A	ACTR3	HELZ	LONP2	CCNY	SBF2	CMIP	DIAPH2	GALNT7	CTD-2647L4.1	RP11-714G18.1	PEX19	AC068282.3	RP11-408H20.2	HS6ST1	RP11-64D24.2	C16ORF86	JRKL	TMEM169	GNA14	DBR1	CASC3	DARS2	THAP11	C11ORF1	NMRAL1	HDHD2	SLC9A3R1	PFDN1	AGPAT3	RP11-505K9.4	RP11-356K23.1	QARS	CDC25B	ILDR1	CXXC5	SESN2	ZNF320	APEH	UBA6-AS1	MLLT11	RP11-320M16.2	RP11-540O11.7	SSRP1	CTC-429P9.5	FBXO7	RP4-613B23.1	FAM45A	TBC1D20	AP1S1	XRN2	FOXO3	ROBO4	SETD5	RP11-516C1.1	VMA21	RBBP5	RP11-864J10.4	ZNF780A	KIAA1715	EXOG	TMC5	CTD-2537I9.13	SLC35D2	KIAA0922	AKAP8L	ECI2	RHOG	CCDC122	EIF3C	LILRB1	WBP5	TIMP1	METTL6	LEPREL4	MRPS2	CCM2	LIMD1-AS1	DAB2IP	SIGLEC11	MED12	ZKSCAN4	DTYMK	PMS2	ZP3	CLEC19A	USP13	GTPBP1	PRDM4	IMPDH2	NPR2	MRFAP1	RP11-490O6.2	TMED9	SERPINH1	LA16C-316G12.2	DRG1	RP11-648K4.2	AC092687.5	RP1-18D14.7	WDR44	WDHD1	STAT4	ELP5	SLC35A5	CTB-113D17.1	FAS	LSM14B	KIF20B	ZNF638	ZSCAN31	PARP4	TMEM38B	MDM1	ZNF549	JMJD6	PHF5A	AC004538.3	DDX39A	FAM199X	C10ORF137	DGCR6L	TMEM106C	ANO8	PPM1L	FBXL3	RP11-342M3.5	ABHD17C	DNAJC13	POGZ	NT5C2	RP11-162D16.2	HAUS6	C15ORF38	MTO1	MAVS	LENG8	ZFAND6	NRD1	AKT3	VAMP8	SUPT16H	C2ORF61	ACTN4	RP11-120D5.1	PAX8	CTD-3018O17.3	RP11-464O2.2	TIMM50	TBC1D17	FRAT1	ANKRD52	PAPPA2	DHRS12	RP11-552D4.1	MLST8	LILRB3	MAN1A1	TLR1	CCDC73	RAD18	CHMP2A	CTD-2192J16.20	CATSPERG	SYCE1L	GPC3	PLB1	WSCD1	PCSK4	KIAA1109	PRADC1	ZCRB1	VSIG10	MED22	E4F1	PAIP2B	AGL	MED26	RAD52	TMEM62	TMEM189	NHLRC2	TNKS1BP1	ARPC5	PLA2G4A	MAP2K5	CTNNA1	SIDT2	SH2D4B	IGHMBP2	MFSD4	SCAF1	PCBP1	RP11-452F19.3	FAM83H	RP11-154H23.3	RP11-196H14.4	DHX58	STX11	TSTD3	DUSP11	PDCL3	NISCH	ZNF883	RPA3-AS1	DOCK11	ADPRH	SMG5	TERF2	ZNF93	FBXL5	ADAMTSL4	RP11-930O11.1	RFC5	PAPD5	ST6GALNAC4	RP11-748C4.1	XXBAC-BPG299F13.17	TMEM38A	PKIG	PYGL	PIGF	ZNF582-AS1	C3ORF20	TMSB15B	FRMD5	MORC2	RCCD1	PXDC1	RP11-513I15.6	CTC-436P18.3	POP5	RP11-981G7.2	FTSJ1	ARHGAP26	RP11-619F23.2	FAM3A	RP11-365N19.2	DNAJC3-AS1	LRTOMT	RP11-53B2.4	CTB-5E10.3	RNF121	FAM127A	PTK2B	RALGAPA2	RABL2B	RP11-142A5.1	TMEM229B	GRID2IP	WDR89	RP11-523O18.7	SPATA20	RP11-154H12.3	IDH3A	MPV17L2	TTLL7	UBAP2L	SLC39A4	PSMF1	LTBP4	RP11-126O1.4	USF1	PRDX3	TADA2B	RP11-151N17.1	DERL3	CTB-40H15.4	SCMH1	PLEK	RP11-525K10.3	ANKHD1-EIF4EBP3	ZSCAN2	PACRGL	TOE1	DPY19L4	AC021188.4	ACSS1	GPR180	RP5-956O18.2	SNRPB2	RP4-794H19.4	RASSF8-AS1	AC147651.4	IDH1	TRIM46	N4BP2L1	KCNK13	AC005154.6	RAB7A	STX3	FBXO18	KLF3	TNRC6B	CASP7	RP11-178C3.1	PMPCA	EFHB	COL25A1	CTD-2349P21.11	URB2	HIGD1C	WDFY3-AS2	DCUN1D5	HCCAT3	H1F0	RP11-29G8.3	PIAS4	MFNG	MIER2	RP11-76N22.2	CNTROB	PPP2R1B	RP2	TWF2	CARKD	PNPLA2	MDC1-AS1	CTD-2245F17.3	NUDT16	SEPHS2	POMK	ACOT8	SNIP1	FANCC	TP73-AS1	RP11-473M20.7	TEX30	CYB561A3	RP11-282O18.3	C6ORF10	SLC40A1	ZBTB48	CTC-471J1.8	RP11-159D12.2	INSL6	POLD3	CTC-513N18.7	ZBTB20-AS2	NIP7	AP006216.12	CCNK	ZNF598	ZNF322	FOXRED1	SOCS5	MRPS21	GART	AC005162.4	CYB5D2	SSFA2	PIP4K2B	HIST1H1C	RAB35	HK3	RNF24	ANAPC4	NPM1	ZNF468	GPR124	JOSD2	IFFO2	GNS	RARS	RNF168	VSTM4	ZNF7	CCNC	NPAT	ZNF593	BACH1-IT1	RBM23	RP11-141M3.5	RP11-1398P2.1	CTD-2366F13.1	MMP25	ITGA9	BAZ1A	FBXO34	RANBP2	SPIRE1	CTDSPL2	UBR5	THADA	RP11-192H23.4	ZFP69	ADRBK1	RAB8B	CENPC	DAP	C3ORF35	TES	CBY3	MPP5	ZNF551	CCDC3	RP11-658F2.8	RPS6KL1	LINC00667	SLC3A2	RP11-10N16.3	RNMTL1	LDLRAD3	E2F5	ALDH1A1	ARHGEF1	DCP1A	DEK	CCAR1	PRRC2B	RP4-794H19.2	AMMECR1L	HAUS2	FRG1	CTC-265F19.2	RP4-739H11.4	DNAH9	NDUFA9	KLC4	ZDHHC1	ACVR1	TMEM63C	SYNGAP1	RP5-1112D6.4	ST7L	DYNC1LI2	HIST1H3D	UGGT2	CUL1	TMEM165	RP11-182N22.8	ARRDC5	CTD-2034I4.1	UBTD1	PDZD2	SWSAP1	SEMA7A	RP11-640M9.1	ERVK13-1	PDDC1	CSTB	GNA11	CAAP1	RBM10	IL20RB-AS1	ZNF354A	RP11-653J6.1	NDUFAF5	SPAG16	RP11-115N4.1	ZNF625	AC007204.2	APCDD1L-AS1	PARS2	NDUFC2-KCTD14	RGL3	VAPB	SEPT7	AC092652.1	CYLD	SLC25A51	ABHD16A	HSPA4L	RFX4	DDX10	CSNK2A1	GATAD1	SH3TC1	MARK4	DLG1	CD97	CTC-232P5.1	IL7	CCDC39	CIC	MPDU1	RP11-750H9.5	HERC6	RP11-72L22.1	TCEA2	AC003051.1	SIDT1	RANBP3	TRIM33	ATP1A1	RP11-386G11.5	RAD51-AS1	PIR	PPP1R3B	USHBP1	RECQL5	RP11-82O19.1	RANBP6	TOP3B	SPDYE1	RP11-46A10.5	ZNF28	RP1-101K10.6	RP3-467L1.4	AC091133.1	C7ORF55-LUC7L2	FRMD8	DDX55	C3ORF49	ZNF561	MORF4L2	RP11-449P15.2	SERPIND1	DNTTIP1	ARF6	MTMR2	FAM118B	TMEM14A	DVL1	TOMM20L	UNC119B	C19ORF43	RP11-1379J22.5	ZNF135	NLE1	DDX42	FGGY	CCL2	C17ORF78	FPGT-TNNI3K	CRYAB	DCHS1	PDE4DIP	EIF2S3	SAMD8	XPO6	BTBD1	ZNF148	ZMYND8	DTNB	SPIDR	RP4-562J12.2	STK19	PLAGL2	BARD1	C1ORF27	UBE2V2	ARHGAP31-AS1	SIGLEC8	RAB14	RP11-361H10.3	CASD1	CTD-2215E18.1	HSDL1	WDR36	NELFA	FSCN1	RSBN1L	PHF20	RELB	RP1-102H19.8	RP1-102G20.5	AC012487.2	KIAA1524	DIEXF	ADCK4	RP11-117D22.2	OVCH1-AS1	TMEM129	OTUB1	DUSP3	BCAS2	HBG2	RP11-83C7.2	C4ORF33	ITPKB-AS1	C10ORF32-ASMT	LINC00937	AP001925.1	MECR	TIGD1	FAM159A	SRRD	JMJD4	RNF141	CTD-2337A12.1	MUC22	MSLN	DUS2	MRPL16	ECT2L	CTD-2525I3.3	CRTAP	ATP6AP2	OTOP1	AP001469.9	RP11-762E8.1	RP11-415I12.3	NPAS1	GFM1	RP11-162G10.5	KRAS	RP11-677M14.3	PPARA	TBC1D23	AC005522.7	CCDC180	AC018878.3	SLC4A8	RP11-214K3.23	ABCB1	GRIP1	LRP4	ZFX	MAN1C1	N4BP1	TAL1	PLS3	SPI1	MEIS3	RPS19	TFEC	TPM3	C16ORF62	ALPK1	KDM4C	BACH1	GADD45A	NRBP1	ILF2	MAZ	ZNF687	CCDC61	RP11-139H15.1	FH	PPP1R12C	LYZ	STARD8	ZNF276	CTC-548K16.2	EHMT2	CTD-2376I20.1	KIAA1671	RP11-478C1.7	RP3-476K8.3	HINFP	ZCWPW2	SNHG8	ADAMTS15	TMA7	GOLPH3L	HERPUD2	EIF4H	AC008277.1	LINC01010	VRK2	ATP6V1E2	SLC26A5	ZNF441	CRAMP1L	PADI1	NDUFA6	DUOX1	C17ORF70	PSMB1	LINC00598	OGDH	RP11-38L15.3	CDC7	RNF126	CCDC22	CLCN7	C4ORF32	ZC4H2	FLG-AS1	CRB1	LINC00265	BRMS1L	TPRA1	SYCP3	LYAR	RP11-521L9.1	C22ORF46	TAC4	NUTF2	KLHL23	NLRP4	RP11-85G18.6	ZNF622	JRK	CDC23	URB1	DONSON	SQRDL	TMEM176A	POLDIP2	ECT2	AC087294.2	PDCD11	ZFAND2B	MTHFSD	TUBA8	SLC25A1	RP11-656D10.3	RP1-85F18.6	SMAGP	PQLC3	MBOAT7	ALDH9A1	METTL17	CLDN12	ASCL2	ZNF701	AC004951.6	RP11-946L16.1	LYG1	TM4SF19-AS1	RILP	FBXL6	FAM72B	ZNF250	RP5-1086K13.1	RP11-355F16.1	FAM3B	NOL6	ATG2B	NRIP2	RP11-460I13.2	ZNF785	KLRD1	COX15	PRDM10	PIK3IP1	KMO	RP11-798G7.5	SLC43A1	AGAP4	AC110084.1	RP11-554J4.1	LAPTM4A	ZNF530	DCUN1D1	FAM222A-AS1	CORO1A	GATSL1	RP11-589P10.5	FBXO24	AC003090.1	NAALADL1	EIF5B	TMEM50B	CCDC34	RP11-9M16.2	PGK1	MOK	KYNU	PCGF2	FLNA	CLOCK	ERGIC1	TATDN3	TRA2B	CREBRF	ETFA	HIPK2	PLEKHM2	DNAJB6	TNPO1	GOLGB1	SEPT2	FAF1	LPCAT2	SLC37A3	MIDN	VTI1B	RP11-367B6.2	PTCD1	CMPK1	C1ORF52	DEGS1	RP11-620J15.3	RTCB	CSNK1D	C7ORF10	NCAPD3	RP11-43D2.2	RRS1	TMEM201	MYO3B	DNAJC3	STK3	SLC44A2	SLC11A2	CTC-498J12.3	RP11-626G11.3	PAM	PBXIP1	TBCC	RP11-517O13.1	PSMB6	ASPHD1	STK17B	DLG4	PDK2	NANP	RP11-796E2.4	TRAPPC2L	RP11-262H14.4	KDELC2	WDR52	OSBPL5	AMDHD2	RP11-783K16.14	PAN2	DET1	SLC10A1	ZNF672	CCDC94	USP21	TAP1	CTD-2540B15.9	OLFML1	SAP130	EPT1	FGD5	RP11-405O10.2	CCDC51	EXOC7	ABAT	CCS	LAT	PPP1R3G	CTD-3193K9.4	CCDC125	RP11-121G22.3	EIF4B	USP39	VPS53	RGS12	LSM14A	CHAF1A	AP001372.2	PLEKHA5	PEX14	KLC2	SLC24A5	KATNBL1	ANKS1A	PSRC1	PNPLA8	DNAH12	CCDC102B	AC008964.1	VAT1	ALKBH6	ENG	TRIM28	CTC-301O7.4	C2ORF44	RAB4A	MRGBP	AC005523.2	TRNAU1AP	TUG1	ZNF490	SNAPC5	WDR46	RP11-337C18.9	RP11-46C24.7	SLC35B1	FAM173B	CHMP1B	RP3-414A15.10	C3ORF18	AC079610.1	TMEM259	MMADHC	SLC25A16	FAM19A2	RP11-15E18.1	PIPOX	CHAMP1	PCK2	OTUD1	ZNF568	AC009961.3	TBPL1	VWA9	TUBGCP6	THAP8	MYCBP2-AS1	GS1-124K5.3	SPIN3	OGFOD1	RP11-473I1.10	MPI	TTC31	SLC39A3	SLBP	TXNDC17	RP11-122K13.7	USP20	RAB8A	C19ORF54	RP11-350G8.5	CWC15	MED6	LEAP2	UBL5	BLZF1	GEMIN7	PSMC1	RALA	PRCC	RP11-583F2.2	NSUN2	MAPKAPK5	RP11-385D13.3	CTD-2135J3.3	NUP133	OTUD4	AC005532.5	FBXW2	RP11-803B1.8	SNX33	RPL15	AC016700.3	CBX5	CLK4	ATXN2L	NUP93	MZF1	CTD-2231E14.8	RP11-448G15.1	RP11-324O2.3	COMTD1	DNAJC28	AC132186.1	TXN	CCR10	EGFR	GNB5	ARMCX4	ANTXR2	NAGK	RPLP1	SETD5-AS1	PIK3CB	TTC37	KIF5B	CASC4	PHF14	LAPTM5	DIP2A	RBM6	A2M	MYCBP2	HRAS	RAF1	URGCP	ATAD2	AF196970.3	ACAA2	OXA1L	ATPAF1	RNASEH2C	ZNF226	GLIPR2	ZC3HC1	C16ORF89	LINC01011	MTHFS	CTD-2001C12.1	FAM66D	ZNF324B	SLC35C1	CCDC130	RP11-193F5.1	RC3H2	ERCC6L2	IRF2	LYST	RP11-849H4.2	FAM160A1	LRGUK	LIN7C	RP11-731C17.2	C1ORF147	AC025171.1	TERF1	ZNF217	IRAK4	AC005562.1	GATAD2A	HHIPL1	TMED3	RP11-166B2.1	C5	SERAC1	COPZ1	EFCAB7	ZBTB10	RP11-6N17.9	NUDT19	AC006115.3	COPG2	LRIF1	C1ORF86	BTBD3	PPP5D1	LSM1	RTN2	LRRC8D	AC074117.10	CINP	RP11-138A9.2	MCRS1	SETD4	ZNF771	ZNF500	CHMP1A	AP000688.1	EIF2B2	LAS1L	AC084018.1	CYC1	PSKH1	STK11	PDCD2L	PGM3	SEPHS1	ABCC10	EFNB1	CHID1	ZNF585A	TIMM44	KIAA1279	TECPR1	SKP2	FBXL2	TLR3	RP11-1084J3.4	ABCE1	CEP120	KANSL1-AS1	RXRA	TNRC6C	IARS2	RHEBL1	PSMA5	ZNF768	OGG1	RP11-983P16.4	SLK	POR	HDAC7	KDM3A	RP11-455F5.5	KBTBD8	RWDD2A	RP11-1084A12.2	CLDND2	RHNO1	RCL1	RPL23A	PHKA1	HMGXB3	CXORF24	CTB-129P6.11	NPPA-AS1	SRRM2-AS1	RP11-15H20.7	OXER1	ROBO2	RP11-30K9.5	NUB1	TUBGCP2	CHD4	PTPN11	HNRNPUL1	RP11-275I14.4	RHBDL3	AQR	S100A11	RP11-745O10.2	C6ORF201	FAM133B	ERBB4	NLRP12	CUL4A	RPS18	PHF20L1	PDZD7	TBC1D15	ATP7A	RAB3GAP2	VEZT	ARID4A	KIF13B	HDAC4	CNTRL	CAP1	XPO1	SYNDIG1	SKAP2	AP1B1	ABCF2	AP4S1	ENPP1	SLC51A	NT5DC3	RP11-453F18__B.1	XPOT	SF3B1	PRDM2	SLC19A1	DNASE2	SLC35D1	RP11-145E5.5	RP11-143J12.2	CBY1	NUDCD1	DNAJC27-AS1	NTAN1	SLC35E4	CTC-329D1.2	RP11-514P8.6	DNAJA2	FAM207A	C5ORF63	PRDM15	DUS4L	RASGRP2	AC006277.2	RP11-53B2.2	AC097662.2	RNASEL	AC010642.1	SGK3	C11ORF84	MRPL2	SF3A2	RP11-875O11.1	TSR1	SNAPC4	CIAPIN1	NADK	RP11-360L9.4	TPCN2	PROSER1	DEF8	ECSIT	AL161450.1	PMM1	SLC1A5	MYADM	SLC25A39	PLGRKT	SNHG7	TOB2	REXO4	MESDC1	FKBP3	FLII	C1D	HAUS4	ZFP1	RP4-785G19.5	NUDT17	B4GALT3	C6ORF52	BCL7C	LINC00106	MT-ATP8	CCNB3	MIS18A	RP11-690G19.3	PEX3	BLOC1S1	CTA-357J21.1	USP46	SEPT10	POLR1A	SAE1	RBP2	CTD-2201E18.3	CNGB3	EMR1	RP11-876N24.4	RP1-257A7.4	RP11-227G15.8	RP11-57H14.3	ZBTB7A	EEF2K	MMS19	MRPS25	RP11-231C14.4	SERPINB1	FNTB	ZSCAN23	ORC4	LETMD1	RP11-1024P17.1	AC005841.1	SH3RF3-AS1	RFC1	PCSK7	MTX2	CARF	ERO1LB	RP4-548D19.3	UNC13A	RP11-283G6.5	TMEM260	SUMF2	CKAP5	TRRAP	SERP1	STXBP1	NUBPL	DHX36	RPS2	CTSH	MSH3	SAFB	NLGN4Y	RUFY3	VPS41	ZZZ3	HIATL2	PHC2	PHC3	ATP8B4	MRPL23	AC005237.4	AC002985.3	RP11-285G1.9	FAM117A	RP11-701B16.2	CCDC9	TRAPPC6A	ELP6	LDHAL6A	PPP1CC	BNIPL	C19ORF60	PRKD1	RBM26	C1ORF109	PTRH2	RP11-216B9.6	DNAJC17	ZNF346	A1BG	RBMS3-AS3	NCAPG2	SKIV2L	LILRB5	RP11-297N6.4	LILRB2	RP1-257A7.5	ALKBH4	SDF2L1	C8ORF44-SGK3	CLHC1	JAGN1	PLRG1	NUBP2	MAP3K12	TMEM222	C14ORF166	RP11-108K14.8	CTC-548K16.6	RP11-46O21.2	FIS1	SGPL1	MICA	UBA1	SRP9	ZNF595	COG4	LL22NC03-2H8.5	KANSL3	RP11-57H12.3	RP11-1057B6.1	SNX5	NAPG	DTNBP1	GPSM1	PPIG	PER3	GPRIN3	ATP11A	RALGAPA1	SCAPER	SETD2	NADK2	LNX2	TEX9	RP11-6I2.3	RP11-634B7.4	RP11-20E24.1	RP11-400N13.1	DCPS	WDR3	WNK3	AC005264.2	CCDC77	GEN1	SGOL2	ZWILCH	RP11-887P2.5	NEDD1	C9ORF114	ING3	CASP4	GORAB	WDR25	RWDD4	UBOX5	FBF1	RP11-689B22.2	DEPDC4	FAM63A	RP11-932O9.7	CLDN4	PXN-AS1	RAB1B	PLBD2	WDR78	PIGS	ZNF426	BIVM	CPT2	PIEZO2	MUT	PHB2	RP11-617F23.1	RP11-154D6.1	POLR3G	ZDHHC8	STARD4-AS1	JUND	H2AFJ	KLF11	BUD31	RP11-20B24.5	EIF2D	MFSD6	POLE3	MFAP1	RXRB	SEPW1	TTI2	INCENP	USP19	ODC1	KNOP1	PPP4C	CTD-2368P22.1	AC062017.1	NUCB1-AS1	YIPF3	ZNF513	PSMD3	LINC00173	YPEL1	ZNF746	RPL26L1	TMEM41A	AC104699.1	RP11-264I13.2	RP11-65J3.1	RASSF7	LRCH4	FAM160B1	PDHA1	RP13-216E22.5	NDUFB7	RAI14	TMEM70	RRP9	PRR3	RP11-696N14.1	RP11-66N24.4	MFSD2B	APEX2	GID8	NDUFA3	ZNF230	CSGALNACT2	ZMPSTE24	RP11-867G23.8	ABHD6	EFCAB11	AP3S1	LEMD2	ZBTB32	CTD-2197I11.1	ZNF74	RHOBTB1	BDH1	ACO1	SEPSECS	ALYREF	IRF5	TMBIM1	AC005306.3	TMCC2	RP11-16E23.3	SUN1	RP11-750H9.7	TSC2	POLR3C	ZSCAN16	EIF1AY	EEPD1	MOSPD3	RP11-511I2.2	NRROS	KLHDC8B	ACOT9	RNF138	CIDEB	RP11-977G19.5	ZNF671	NFAM1	EIF2B1	YWHAQ	DUSP19	CTNNBIP1	CCDC176	RP11-196G18.22	DTWD1	ISPD	C14ORF178	RP1-90L6.3	MTMR1	TMEM256	SERTAD1	KB-431C1.4	RP5-867C24.4	GINS4	ATP7B	RP11-250B2.3	BSDC1	EPAS1	RP11-849H4.4	WDR45B	GOLGA8H	FKBP7	UEVLD	SERF2	UBN1	CERS5	HNRNPL	HPS4	RP11-477D19.2	DGCR2	TUBB	DCLRE1B	RP11-533E19.7	AC004381.6	PRKCE	FBXO9	SOX10	ANGPTL7	AC002044.4	AC079354.1	ZNF146	AL603926.1	ILK	RP11-178G16.4	RP11-443B7.1	PTCD3	ACO2	C4ORF48	RP3-388M5.9	ZNF562	CTD-2134A5.4	AHCTF1	PRR15L	ANO6	ZNF611	ARHGEF40	COMT	XPC	RP11-400F19.8	PTP4A2	ZNF416	CTC-325H20.4	ZBTB46	LRFN4	RP11-1055B8.7	RP11-61A14.3	RDX	IRS2	RAD23B	RIF1	PPIP5K2	C1QC	MTA3	GLIPR1	PTPN18	DPP8	TAF1D	IREB2	ATP6V0E1	FNIP2	RAP1GDS1	CHD6	KCTD7	FNBP1	PCMTD1	SRPK2	ST8SIA4	RBM39	TAOK3	MARCH1	RAB38	PRICKLE3	MRPS22	VIPR1	DHPS	RP11-4C20.3	ZNF703	MAP1LC3B2	FAM21C	SLC25A23	FANCB	ZBTB37	RP11-685M7.5	FBXO21	FAM111A	C22ORF23	RP11-484N16.1	LDLRAD4-AS1	RPL21	RP11-510J16.5	RP1-266L20.9	ZNF575	AL357673.1	MACROD2	HECTD4	RP11-350F4.2	RP11-415J8.5	CABP4	PLEKHB2	LINC00999	RP11-454C18.2	LEKR1	MYLK-AS1	C14ORF93	TRIM62	ZFP82	RP11-367N14.2	FANCD2	SAAL1	HERC5	CTDSPL	RBM18	MPC2	PTDSS2	UBAP1L	ZW10	RP11-110I1.12	BOD1	SETD9	RP11-603J24.14	TMEM60	TRPV1	SLC19A2	IFT20	ZNF664	M1AP	DNPEP	GIT1	B3GNT2	ZNRF3	LRRC59	LDHB	MTRF1L	AMT	NSUN5	ZNF234	NAB2	ZNF891	RP11-804N13.1	STRIP1	TARS2	TRMT2A	C9ORF37	GTF2A2	C19ORF38	HTATSF1	FPGT	COX11	CAPS	CHAD	TCOF1	RBM48	HRH2	C19ORF24	ZNF274	RP11-809O17.1	PPP1R37	POLE4	INO80E	TUBA1C	RPS10	LINC00977	NOC2L	NPHP4	KLF9	GDPGP1	PPIF	RP11-707P17.2	HSDL2	DAD1	TMEM173	DYRK2	KCTD5	SYAP1	NDUFB11	CTA-276F8.2	SRF	STARD3	ZDHHC12	RP11-76G10.1	RAB15	SEC24A	RAB5B	CASC14	MVP	HACL1	TNFAIP8L1	GOLGA5	RP11-297D21.4	AC098820.3	CTC-228N24.1	PRSS51	SIPA1	TALDO1	EIF2B5	ARL6IP6	AKAP8	RP3-473L9.4	FBXO33	MRE11A	ZBED4	EMC9	POMC	CUTC	VWA5A	RP11-357N13.1	PPM1F	MAPK1IP1L	TRAP1	CPAMD8	RP5-890E16.2	RAB40C	MADD	PSMD12	NPIPB3	CPB2-AS1	RMND5B	PPTC7	RP11-403I13.8	ZC3H7B	ZCCHC8	MTERF	RP11-3D4.2	PLXNB2	KBTBD2	AC103828.1	RP11-933H2.4	CCDC14	RP11-1060G2.1	RAB21	SMC1A	MGAT1	RP11-466A19.3	CTD-2562J15.4	TOX	TMX3	RALGPS2	RP4-591N18.2	OFCC1	RP4-739H11.3	ARPC1A	DPH6	SCAF4	FGFR1OP2	NR2C1	RP5-892K4.1	RP4-614O4.12	TPT1-AS1	CTD-3195I5.3	LRFN1	SECISBP2L	CCDC84	ANKRD13D	LAMC1	ANKMY1	STARD10	RPS8	ZMIZ1	USO1	MYO15B	NUDCD3	MGA	RAB3GAP1	RSRC1	GPATCH2L	SFPQ	SUCLG2	LRP1	ADK	MYO9B	SNX29	GCLC	NARS	RP11-446F17.3	PID1	ARHGAP42	RPL34-AS1	GPR126	AF146191.4	ZBTB2	RP4-694B14.5	CD69	TSHZ1	AP001347.6	HTR7	RP11-248J23.6	ARSK	RP11-576N17.5	TMPRSS9	OPN3	MIEF1	ARMC6	RRP12	LSM6	RP5-1132H15.1	ZNF738	KNSTRN	RP11-537H15.3	DNAJC27	TMEM205	GIMAP6	PTH2R	ERCC2	ASB7	PPOX	RAB5C	RP11-666A8.8	RP11-356I2.4	AC016909.1	KIAA1919	PYCR2	AC002480.4	SSNA1	AC092782.1	RP11-856F16.2	USP51	RP11-77K12.8	RP4-583P15.11	FKBP14	KRBA1	CDK7	TXLNA	TAF4	LTB4R	NAE1	GLUL	AKR1E2	TSC22D3	SLC38A7	SLC25A28	RP11-596D21.1	KCTD3	ZFP30	BBS4	RABGGTB	CHAC2	MCL1	SEPT11	RBCK1	KIAA1009	CPEB2-AS1	RAB34	ARMC10	MRC1	TMEM115	FAM117B	PARD6B	ZNF213	ZC2HC1B	MRPL46	TMEM167A	LINC00920	TXNDC12	TMEM242	DAP3	ZBTB3	MSL3	COPRS	RP11-110G21.2	KDM5B	GPATCH11	CDC5L	GNGT2	RAB11FIP4	UBA52	BEND3	NDEL1	BCL7A	RP11-276H19.1	PTCHD3P1	RP11-799D4.4	DHRS13	CARS2	AC104532.2	PPP6C	SPON2	NAA16	RP3-323P24.3	MTERFD2	METRNL	PGGT1B	IFFO1	ABHD4	LRRC66	GINS3	USP16	PDK3	LARP7	RP11-204M4.2	CDC40	EPG5	ZNF776	CLYBL	ADRB2	EIF3L	AC008592.7	RP11-67C2.2	AC108142.1	TIAL1	RC3H1-IT1	UQCRC2	CEP85L	CDC73	PARL	PITPNA	WDR11	KPNB1	TMEM168	UPF2	ARPC1B	HUWE1	ARHGAP31	PHACTR4	TTC7A	HCLS1	RNF216	NCOR1	ACTR2	ZFHX3	YRDC	MRPL41	SLC25A6	RP11-968A15.8	FITM2	C11ORF34	CLUAP1	WDR4	KCTD2	ZNF808	RP11-637A17.2	NSL1	DPH6-AS1	RP11-2O17.2	RP11-727A23.10	NOLC1	BMX	GALNT8	TPTEP1	PEMT	MCUR1	LRRC39	OSGIN2	PHF23	ZNF260	HCG25	ALDH16A1	TBL2	ANKRD16	C2ORF47	POLE2	CTD-2012K14.6	FAM214B	CKAP2	SIRT6	B4GALT7	RP9	AC007879.1	ASB13	NPEPL1	MED25	PRPF18	NLGN3	SLX4	AC142528.1	PDIA5	CAD	DCAF13	SH3PXD2B	LYSMD3	CCDC40	SMUG1	N6AMT1	C9ORF156	USE1	RP11-166P13.3	FAHD2A	KIF17	DDX49	HNRNPUL2	ZNF473	NRG4	URM1	RP11-179A16.1	CHEK2	RP11-711M9.1	TMEM51-AS1	CDK18	RP11-478C19.2	TIMM17B	ZNF524	MRPL54	THEMIS2	RANGAP1	ZBED3	ILVBL	AIMP2	NEK4	SPINT1	RP11-890B15.3	GLE1	DCLRE1A	DAB1	GAS6-AS1	RP11-332H14.2	DDX59	GGCT	RP11-1081L13.4	SLC6A6	RP11-1E4.1	SP140L	TMEM176B	CDKN2B	RP5-1112D6.7	SMO	RP1-39G22.7	ANP32B	NUDT8	KLHL25	ZC3H10	RPN1	CBX1	RP11-288I21.1	STYXL1	RPLP0	SLC12A1	DCDC1	XPA	DDX26B	LYRM4	NAA50	RP11-323J4.1	TMEM181	AC009133.20	BLCAP	AL592284.1	RP11-661A12.14	CIAO1	ENOX2	RP11-563E2.2	ZNF37A	KIAA1755	SH3BP2	CTB-109A12.1	FTH1	RP11-390F4.10	RNF19A	TTC23L	LINC00511	AP003068.23	PTPRO	ZNF319	EXD3	ATP6V1H	TTC1	MNDA	TPR	KLHL13	LINC01004	EXOC2	DTX3	EHBP1	CPVL	CDK12	PTGES3	SLC23A2	TAX1BP1	ATXN2	RNF130	SDHAF1	AF064858.6	SNHG3	LINC00222	RP11-705O1.8	GK5	NBPF9	FLNB	CREBL2	ZSCAN32	GSK3A	ENGASE	RP11-15A1.2	PPARG	TIPRL	MYL12B	OGFR	CAND1	COL4A3BP	ASCC1	TMEM2	UBE2D4	LAMTOR3	MORC4	CASP3	JUNB	RP1-91J24.3	DHX33	RP11-346C20.3	IFT46	PROCA1	FAHD1	AP4B1	CEP97	RP11-7O11.3	RP5-1074L1.1	EML3	ZNF202	RP11-295P9.6	CTD-3184A7.4	SPAG7	CCDC28A	AC072062.1	RP11-88I18.2	PLEKHA3	AC012363.4	ADGB	ARL2	LCLAT1	THBS3	FBXO22	OSMR	ST3GAL2	PLAA	DENND1B	VDAC3	TRAPPC6B	ZNF275	AC006547.8	RP11-2B6.3	WDR62	VIL1	RP11-452L6.7	TMEM86B	MED23	ZDHHC7	CCR3	RNPS1	GPLD1	TMC6	LRRC63	AC009120.10	E2F3-IT1	AC007563.5	PIGL	CLUL1	ST3GAL5	USP8	DDX46	PRKCB	NCOA6	SIPA1L3	DENND4C	C1ORF63	IKZF1	SH3RF3	GRB2	PLXNA2	RP11-420A23.1	PLEKHA7	NLRX1	KNTC1	SLC26A2	DCAF4	ZMYND15	CTSO	EAF1	ZNHIT3	LMF2	SEH1L	DUS1L	AC097721.2	C20ORF24	ZSCAN9	PPP5C	EAF2	SRD5A3-AS1	RP11-16L14.2	CTF1	RP11-536O18.2	COQ10B	RP11-70C1.3	AC147651.3	AP001065.2	NUP43	TARSL2	CNOT7	AC091729.9	TTF1	LRRC37A3	SIMC1	AHI1	NOP16	ABCC1	PKNOX1	RAB11FIP3	UBE2S	POC1A	RP11-296E23.1	NARF	DNASE1	STK24-AS1	WDR82	ACTR10	RP11-473C19.1	ATP10A	C18ORF8	FAM105B	NAV2	CNOT6L	FXR1	MICU1	CCNI	RPTOR	AP3B2	RPL5	FYB	WIPF2	MIR4458HG	ISG20	PHLDB3	RP5-1057J7.6	C6ORF203	DHTKD1	TNIP2	HAX1	PPFIA4	LFNG	CTC-297N7.8	ZSCAN22	RNF167	RP11-509J21.1	C3AR1	MT-ND2	ZNF3	RP4-756H11.3	GID4	RP4-816N1.6	ATP5I	AC016747.3	ASRGL1	ADAT2	RP11-396J6.1	FOXRED2	EIF4E2	MXD3	AC105053.4	ZCCHC2	GNA13	HERC1	CTC-429P9.3	BCL7B	TMEM161A	RP4-756G23.5	RP11-54O15.3	PRIM1	GRAMD3	GCDH	COPS7B	PML	TMEM127	STK38	LAMTOR1	ZNF836	ANGPTL1	MUL1	COQ10A	TRIM69	RFNG	PMVK	NUP54	TARBP2	AC107218.3	IL27RA	RP11-768F21.1	RP11-114G22.1	RP11-499F3.2	RP11-679C8.2	AC131097.3	RFX2	HESX1	RP11-702H23.4	TAF1A	FANCI	RP11-1008C21.1	RP11-554F20.1	RP11-363J20.1	RP11-626G11.4	EFCAB6	UBTD2	RP11-16B13.1	TMCC1-AS1	HMGN5	PKIB	THAP2	SWI5	LINC00504	PLIN2	RP11-384K6.6	NUP35	RP11-417B4.2	FBL	CROT	TRPM3	RUVBL2	USP6	SLC6A16	ZNF660	TLDC2	FAM65B	LINC00085	ZNF385C	KLHL26	PFAS	CTC-444N24.6	ZBED5-AS1	SLC25A42	CTC-487M23.8	LRP2BP	RCC1	MVK	MTBP	GAS2L3	RP11-118B22.4	PDE12	TESK2	AGA	RP11-21A7A.2	RP11-464F9.21	C5ORF55	SPAG6	L2HGDH	ASB1	MASTL	PIGP	MRPS34	LINC00264	AC108488.3	CIRH1A	NXF1	CCDC62	ATG2A	RPL39	MS4A6E	PXDNL	PTP4A1	ATXN7L3	RP11-166P13.4	YKT6	BCORL1	RHOC	PET100	CTD-2037K23.2	C19ORF35	RP5-1022P6.5	TSPAN33	NME6	LSM2	SPAG1	ALDH1A2	NAMPT	INTS6-AS1	LEO1	GPN1	RASL10A	RBFA	CXXC1	RING1	PRMT1	CLTCL1	LINC00671	SMARCD2	RP11-31F15.2	PCGF6	MRPL13	CCDC134	C11ORF57	NR4A2	MRPS30	NR1H3	MYD88	TCF3	CANT1	RP11-318A15.7	NELFE	FAM220A	CLPP	SERPINA1	RRP7A	DZIP1L	ACPP	C14ORF142	EXPH5	FAIM	SRD5A1	ADSL	METTL12	AASS	UBALD1	KCTD10	SLC4A2	SMARCD3	AC109826.1	EIF6	CRAT	C19ORF48	NMNAT1	EOGT	CORO1B	DCAF15	APOPT1	GHDC	RP11-464F9.1	CCHCR1	PLCE1	RP11-421L21.3	RP11-216L13.19	RP13-270P17.2	PLCG1	AF127936.7	SLC43A3	ACTR5	ZNF629	LINC00907	MRPL14	CITED4	C7ORF31	RP11-1186N24.5	GSDMD	LINC00856	DDX54	EXOSC2	MRPL9	HENMT1	C1ORF174	NUDT16L1	POU6F1	SLC41A1	POLR2E	ZNF880	TRIM3	SLC9B1	ZSCAN25	FZR1	TM4SF2	AC073342.12	RP11-22P4.1	KAT5	MPG	DYNC2H1	C21ORF62	MUSK	TMEM80	OSCP1	MCM7	VPS4A	RABL2A	DBF4B	LPCAT1	NFIL3	ZNF843	NSDHL	AC005740.5	PSMD6	RP5-882C2.2	E2F6	RP11-1105O14.1	PSMD13	HDX	SYNC	MLF1	NDUFV2	LINC00116	RP11-326I11.3	NDNL2	TTC18	ZEB2-AS1	RINL	STRC	BTBD6	INIP	PARP16	SLC25A5	TMEM214	CEP70	RSBN1L-AS1	LYRM1	UFL1-AS1	DDX23	CTD-2323K18.1	TXNRD2	RP11-399K21.13	ZNF844	C1ORF56	LRRC48	NXT1	AZI1	MORN1	MIER3	LINC00663	GPR160	CCDC159	TRPV2	KIAA1143	MRPL18	WDR19	HSD17B14	GTF3C1	TNFAIP3	ICT1	VPS26B	SCARF1	CHMP6	WBSCR16	AC007308.6	C5ORF22	AC069368.3	NEO1	SCAMP3	MRPS14	RP11-603J24.5	PLEKHG1	ABCF3	SACS	ZNF724P	MCM8	ITPKC	MFSD10	LINC00338	ENDOV	PHYH	TRAPPC1	RP11-277A4.4	AC016586.1	CTD-2031P19.5	RRAS	RABL3	PCTP	ZFYVE20	RNASEH2A	PEX16	RP11-114N19.3	LINC00571	RP5-1039K5.13	MOB4	ZBED6	FOPNL	SYS1-DBNDD2	SF3B5	RP11-712L6.5	TGDS	MIR146A	CEP85	ZNF350	HDGF	IL21R	ABCC6	LRRTM3	PSEN2	CTD-3239E11.2	ALKBH3	ZNF529	TIMM17A	MCMDC2	AC002116.7	CRIPAK	AC018816.3	OPRL1	SLC25A19	C19ORF71	MPND	PPP1R35	YBEY	SLC7A8	MBD3	AC010733.4	PDHB	ZNF582	CNIH4	VPS52	AP001258.4	AARS2	ZNF624	DNAJA3	SIGLEC14	C5AR2	SRSF12	RP1-179N16.6	ARHGAP11B	TCEAL8	TAF5L	SPTSSA	DNAJC24	DGKQ	ZNF606	BRPF3	IMPA2	ADAT1	RP11-16E12.1	KCTD21-AS1	DGUOK-AS1	RP11-425I13.3	INO80C	ZBED1	TVP23B	MRPL48	PTER	RP11-621L6.2	UTP15	NCF1	CCDC71L	AC016910.1	SEPN1	PNPLA7	ZNF554	ORAI3	LIG4	SYNE3	AC020594.5	ISCU	ZNF627	SBF2-AS1	TAF6	LYSMD2	GSS	CECR7	ARAF	AP000320.7	AC007098.1	PIDD	ZNF682	RP11-145M9.4	ALG1	NCOA7-AS1	KDM6B	MYPOP	AKR1C1	MTG1	PGBD1	RNF6	RDH11	DMAP1	AL627171.2	ITGB1BP1	CYP2U1	LMLN	FGF13	APOBEC2	CYP19A1	C22ORF29	Z84812.4	SRCRB4D	RP11-260M2.1	CTD-2026D20.2	CTPS1	OBSL1	PSMB8	RP11-514P8.8	FIZ1	PARPBP	RP11-550I24.2	RPGRIP1L	TRMT5	CCDC15	DGCR8	AC107081.5	SIAH2	ENTPD3-AS1	TSSC4	PIK3R3	CTD-2521M24.6	STK11IP	TNFRSF10A	POLR2G	C2CD2L	RAB37	SBF1	GTF3C3	FUT11	DDR1	SRP14-AS1	THAP9	CENPK	ZNF865	FTSJ2	LRRC23	AC002480.3	ZNF845	RP11-253I19.3	WDR75	AC003003.5	C6ORF48	TOB1	AAED1	THBS4	MLK7-AS1	CCDC154	C16ORF93	SRRT	PHKA2	ZNF77	ZNF501	GEMIN8	NBPF3	SDHC	AP000783.1	MNT	PSMB5	CECR5-AS1	ZNF101	RP11-387D10.2	RP11-218M22.1	COL4A3	ZNF696	RP11-677M14.7	CLUH	GDAP1	CTB-120L21.1	AD000090.2	AP001462.6	ZNF283	AC092594.1	DBF4	NUDT9	ELOF1	STX10	RP11-2B6.2	PTGR2	CHPF2	DHRS4	WDR74	RP11-430C7.4	ZNF823	C6ORF120	PAXIP1-AS1	ING2	NLRC4	RP11-204L24.2	CTD-2521M24.9	UCKL1	FBXO36	HYOU1	PPP4R1L	ZNF594	SNAPIN	RP11-159F24.3	RP11-617D20.1	CDIP1	ALAS1	MIR4453	STXBP2	SMPD4	RP4-758J18.2	ZNF35	ABCB10	ATG3	ZNF587	CHMP3	NUS1	KIAA1586	VWF	RP11-894P9.2	RP4-724E16.2	RP1-193H18.3	RP11-65M17.3	PCCB	PLOD3	RP11-197P3.4	PAXIP1-AS2	ZNF449	RAB11B-AS1	C5ORF45	IFT57	ELMOD2	FUT10	CD33	HSD17B8	RP11-281A20.2	WDR1	TMEM14C	AC009403.2	ECI1	RP11-49K24.4	CCDC138	RP11-473M20.14	RCAN3	GNE	ZDHHC16	GMPR2	HIC2	PRR14	RP11-611L7.1	RP11-63P12.6	LINC01003	BPGM	GDPD1	SETMAR	EPN2-AS1	B4GALT4	MRPL51	ALDH3A2	SP2	EVI2B	BAG4	LRP5L	MUS81	MED1	TMEM106B	YIPF2	ABCD3	PRCP	POLD2	ZNF841	KIF15	GTF2H2	AC010982.1	CRY1	C1S	NEU1	GAS2	TEX10	AGMAT	COG1	FTSJ3	UPP1	ORAI2	PLEKHF2	CTB-131B5.5	KIAA0753	ZNF567	KDM4A-AS1	ZFPM1	HILPDA	ZNF850	SLC30A6	RP11-848P1.3	SMIM15	MAPKAPK3	CEP89	UVSSA	ZSWIM3	ACLY	NUDT4	YIPF1	GDPD3	LRRN3	ARID3B	PROSC	FAM212A	RP11-517I3.1	DVL2	TEX22	ACVR2B	FUK	RP5-1065J22.8	CTC-425F1.4	FAM151B	TREX1	ABT1	PHC1	ZNF614	CYHR1	HTRA4	PANX1	RP11-296O14.3	ZFP62	SYNGR2	FAM53A	CTA-29F11.1	HLA-F	RP11-546B15.1	MPZ	FAM73B	FECH	AC034220.3	DCBLD2	SCGB2B2	RP11-697H9.2	RCHY1	ANAPC7	KIAA1841	SCD	MAP3K15	MOB2	IRAK1BP1	IMPA1	ADPRM	CCDC149	ADCK2	BCAT2	RMI1	GMEB2	ESD	CFD	MICALL1	STRADA	AP3M1	CTD-3203P2.2	RFX1	PIK3R6	CATSPER2	MOV10	HIST1H2AC	SELRC1	RGS16	INSIG2	RP11-1069G10.1	OSTC	CTD-3074O7.5	MAP2K2	DLG5	ARFGAP3	RAB11FIP1	PITRM1-AS1	RFXANK	SMYD2	ZNF45	GEMIN2	RP4-655J12.4	ZMIZ1-AS1	UCHL3	ERI1	SLC26A8	RP1-41C23.1	RP11-153F1.1	AC013264.2	RP3-508I15.14	MYO10	RP11-173B14.5	AUP1	RP4-734P14.4	CTD-2571L23.6	TMEM128	GPKOW	RP11-371E8.4	RP11-504I13.3	CTD-2270L9.4	RP3-414A15.2	ZBTB20-AS1	ABCA7	NSUN4	IL10	RP11-1191J2.5	SSH3	ZNF670	SNHG5	GEMIN6	POLR2D	CDIPT	TMEM159	PINK1-AS	ZNF536	PIGO	RABL6	DTX3L	HORMAD1	ATP13A1	HMGA1	TNFAIP1	FAM134A	TOP3A	LLGL2	ANKRD23	ZMYM3	GALE	SLC30A4	ZNF70	RP11-464F9.20	LIMK2	PEX11B	RP4-665N4.8	PNPLA4	CTD-2555O16.2	SLC35A2	AP000487.5	TMEM5	FUT2	LACC1	TRAF7	RTCA	HINT2	IKBKG	RP6-206I17.1	RIOK2	PIGM	CTD-3193K9.3	KHNYN	PDZK1	TFPT	PTPN21	RP11-462L8.1	GUSB	ZNF169	TRAF6	PGBD2	EIF1AD	RP11-245J9.4	FANCL	FGFR1OP	STIL	ZNF384	PCNT	GSTCD	ZNF749	BTN3A2	COPS8	RP11-17A1.3	DCAF12	RP11-99E15.2	BTN3A3	C9ORF40	RP11-53B2.3	PEX11A	ALG9-IT1	ZFYVE21	AP000439.1	AC004112.4	TTC33	HSA-MIR-490	APC2	RP11-481C4.1	WDR5B	RP5-902P8.10	UPF3B	PIGT	BLOC1S6	SLC29A1	RPAIN	ZNF335	LEPR	AC098823.3	C15ORF65	LA16C-431H6.6	DERL2	TSEN34	RBMX2	KDELR2	TCIRG1	RP1-125I3.2	POLR2J4	CHORDC1	RP11-981G7.1	ACTR3C	NOXA1	POMT2	RP11-50E11.3	WDR53	DYRK4	TRAK2	KDSR	DPP9	RP11-325K4.2	MRS2	CWF19L1	NFS1	RNF32	OCRL	TXLNG	KIAA1958	LSM12	TRIP10	AC008592.5	PATL1	ZNF282	PXN	RP11-17A4.2	B9D2	CBLL1	IRF1	CTD-2228K2.7	CUL9	ZFAND1	MBD1	TMEM8A	AL133245.2	C12ORF60	LRRC61	MRPL15	PEX11G	USP35	RAD51C	CRYBB1	RP11-108M9.4	SYNPO2L	RASGEF1B	SH3BP5L	POLR2J3	RP11-264B14.1	GINM1	PYROXD1	LINC00271	RP11-556H2.3	RP11-45M22.4	WDR55	RP11-88I18.3	CCDC90B	SOX2-OT	RP11-524F11.2	NOP2	TFRC	C19ORF81	CCT5	RHCE	INADL	CDPF1	CSRNP2	CTD-2516F10.2	AC005003.1	RP11-77K12.4	RP11-77G23.2	RPL36A	ZBTB47	PRPF4	LMNB2	PPP2R5D	LRRC17	RP11-413H22.2	MIS12	GAS8	ERMP1	RP11-773H22.4	STARD9	ACVR1B	PROX2	GPS1	AF131217.1	LL22NC03-86G7.1	SHARPIN	TBCE	RP11-448G15.3	UBAC2-AS1	MYEOV2	RPS19BP1	TGFBR3	POPDC2	MRPS9	KIAA0556	EMD	MIF4GD	C5ORF15	YBX3	TRIM24	HNRNPAB	PDE6B	C1ORF195	ZNF197	LINC00862	BAG5	RP11-81A22.5	ZNF587B	ANKRD35	AASDHPPT	LTV1	AP3D1	CCNG1	HSH2D	RP11-70P17.1	CLDN15	LGALS8	RMDN2	HCST	TJAP1	RP11-25K21.6	RP11-452L6.5	CCBL1	DNAJB1	LSMD1	TBC1D22B	SNHG1	CCDC23	BAG3	RP11-318C24.2	EIF4ENIF1	MOB3C	AC007099.1	KLF2	MRPL10	BRPF1	MDH2	E2F4	ABTB1	BCL2L2	RP11-274B18.4	NGDN	MTHFD1	SELT	PECR	AC079630.4	AC010504.2	MBTPS2	SLC31A1	PPM1M	MGAT4B	EAPP	ABHD15	MORN3	RP11-474G23.3	STAT5A	PLK1S1	RP11-115H15.2	GLRX	SNAP29	PTPN23	RP11-312B8.1	RP11-708J19.1	NPPA	MAD2L1BP	RN7SL172P	PIP4K2C	WDR27	EML5	MED18	KAT7	TMEM72-AS1	PHF17	FAM175B	RP11-1348G14.4	IFIH1	HPD	UPK3BL	NDUFA13	RP1-309F20.3	UBLCP1	SEC22B	ALKBH2	CHCHD7	KDM5C	TTLL5	POC5	GTF2E2	PVR	GINS1	SYPL1	RAB22A	LMAN2	TARDBP	PPP4R1	RAB13	SLC15A3	UBTF	VAV3	ZNF410	C5ORF58	RP11-945C19.4	MSS51	RAB40A	RNF139-AS1	FANCM	AC006946.15	FASTKD3	POLR3E	C11ORF54	GTF2H1	RP4-755D9.1	TMCO4	METTL25	NUP107	CA5B	TYW5	BFAR	BAZ2A	RP4-803J11.2	APOM	PIGA	MSANTD3	SCLY	CALU	UBE2Q1	SKA2	TUBGCP5	PPP1R13B	PARP1	TUT1	MLH3	CUL2	SCNM1	NME7	C7ORF61	SPTLC1	SPG20OS	ING1	FGD5-AS1	PTPN1	RASGRF2	SAR1B	FAM185A	ZC3H14	CCNT1	CPS1	MIEF2	ITPA	DDX41	NAPRT1	RP11-379J5.5	FBXO25	NFIX	HIP1	HSF1	RP11-112J3.16	CTD-2350C19.1	TMEM184B	APOL1	TSPAN31	HELQ	KLF13	RP11-493K19.3	CYB561D1	TRMT1L	FBXL12	UFSP2	ZNF761	YARS2	RP11-61K9.2	HSCB	CTD-3149D2.4	YDJC	AP001442.2	RP11-509J21.3	RP11-344B5.2	SLC41A2	SLC35E2	CTA-211A9.5	IRAK2	GUCA1C	TTC3-AS1	CTNS	ZNF579	HDDC3	POLD1	GMFG	YARS	SLFNL1	RP11-462G2.2	SEC61A2	FAM149B1	CENPN	RAB2B	CNOT8	MKKS	NPRL3	TMX2	FASTKD2	CASC5	AC012442.5	STK25	RP11-100K18.1	MGME1	STEAP1B	COX18	RP11-468E2.6	TEX261	PPP1R16A	NOMO2	RBM45	USF2	CPNE3	SP1	NMT2	RP11-963H4.3	USP7	RP11-258F1.1	AC127904.2	ZNF205	NOMO3	MRPL12	RP11-676J12.6	RP11-1275H24.2	TROVE2	SLC25A15	CEP104	TRMT11	AIM1	RP11-519G16.3	HSPBP1	RP11-543C4.1	RP13-516M14.1	RP5-1021I20.5	NOD1	NT5DC1	CTC-265N9.1	KIAA1377	EIF3M	ABI3	RP11-473I1.9	HSP90AA1	C14ORF28	RPL4	ZNF318	ANKRD36C	TSNARE1	RP11-361L15.4	AP001439.2	MEGF6	DNAH1	EXOC8	WDR48	RP11-359B12.2	MAPKBP1	TSEN15	ZNF141	FBXO3	GSTM5	RP4-753P9.3	TIGD6	AXDND1	BRK1	TMEM30A	C16ORF91	RP11-427H3.3	GAS5	DTD1	ORC6	LINC00477	POLR1D	SEC23A	AC007228.5	DDX11-AS1	TIMMDC1	AC124997.1	RP11-195F19.9	ZNF235	PFN1	MYOZ1	CD226	GNA12	TTC28-AS1	RP11-234B24.2	RP11-25C19.3	PPCS	SMCR8	HSD17B4	DZIP3	RP11-66B24.2	MLANA	TCTEX1D1	AC092835.2	RP11-285G1.14	NFE2L1	RP11-510M2.2	ADAMTS6	HIST1H2BK	TP53INP1	ULK1	FNTA	ZBTB4	MROH1	ALG10	NASP	CTD-2574D22.4	HIGD1B	SULT1A2	FAM179B	CTC-268N12.2	ZMIZ2	MRPS31	C22ORF26	XXBAC-BPGBPG55C20.2	RPL27A	RCE1	FUBP3	KIAA0947	RP3-441A12.1	RP11-169K16.9	CHML	ACSF2	RP3-455J7.4	SLC25A26	SMARCC2	CTC-429P9.2	RP11-431N15.2	ZNF572	HSD17B1	ACVR2A	NDRG3	YY1AP1	ZNF706	EXOSC4	RAP2C-AS1	AC006129.1	OSBPL2	ENKUR	ZNF559	GXYLT2	CDCA4	RP11-203L2.4	CTD-2020K17.1	RPL7L1	PCMT1	ECD	MSANTD1	C18ORF32	CCT3	RP11-102N12.2	LINC00629	ZKSCAN7	SF3B3	C19ORF40	LINGO3	CPB2	SH3BP5-AS1	BRF1	OTOA	ZRANB3	VHL	RP11-977B10.2	FAM91A1	AKAP12	FAM204A	EPB41L4A	ENY2	SMARCAL1	ORC5	ARMCX1	NSMAF	IDI2-AS1	ZNF267	LMBR1	TNFSF13B	ZNF862	CTC-432M15.3	NINL	FCHO2	RP11-109G23.3	CTD-2554C21.2	LRRC69	TTC27	PEX6	PPM1A	CDC16	CTC-459F4.3	ASH1L-AS1	SCARNA9	PCYT1A	IKBIP	WDR24	DDX27	SPTY2D1-AS1	KLHL6-AS1	SIRPB2	HEXDC	EDNRB-AS1	PNPT1	NDUFA10	RMDN1	FAM216A	SCML2	C7ORF71	CTC-429C10.2	HYAL1	GIPR	GCFC2	ZRSR2	SCML1	C16ORF70	EFNA4	COG3	RP4-647C14.3	CFL2	ZNF700	RP11-220C2.1	TRMT10B	KIF2C	IFRD1	EXO5	RP11-420K8.1	EPHX2	AC002310.12	QRSL1	RP11-114H23.1	ALG5	SPATA6	RP11-888D10.4	ORC2	FAM229A	GLRA1	PLEKHA4	ACSBG2	ABHD1	ABCB7	STAMBP	LYPD5	CDS2	RP11-183I6.2	IPO7	EZH1	TMEM185B	GUSBP11	ZNF726	SKAP1	CD276	GIPC1	ZNF573	MACROD2-AS1	AC010127.3	BATF2	PRICKLE4	MYEOV	RP5-901A4.1	KCNC3	HCP5	FPR1	UBE2Z	RP11-774D14.1	AC018755.1	RP11-60A24.3	RP5-977B1.11	TFR2	RNH1	PIN4	ATPAF2	CDK11A	QPRT	TBX6	MNS1	RP11-527F13.1	TUBB1	KCNAB3	DCAKD	LBR	PCBD2	IMMT	RNF10	CLINT1	TSTD2	XPO7	FAM101B	RPL7A	UBE2J2	SNX21	ZBTB22	TIMM10	CTH	LRRC28	CTD-2587H19.1	RP11-1085N6.3	RP11-513H8.1	PRPH2	PMM2	WDR17	BRI3BP	RP11-493E12.1	RP11-857B24.5	GNRHR	SZT2	PLCB2	RPL29	INTS8	SLC7A14	RP11-298I3.4	SCAMP1	FBXO28	AF131215.4	MOB3A	ZCCHC17	CAPRIN1	CACNA1F	ANKRD36	RPP21	KLF10	C7ORF49	SPTBN2	MED27	EFR3A	NIPA2	CTD-3074O7.12	TPRX1	TXNDC15	ALMS1	DNAJC16	RP11-349A22.5	PLAC1	SOWAHC	RIPK3	MPP7	CD1D	TMSB4Y	FIG4	WDTC1	HADHA	C17ORF76-AS1	ARF3	RP11-191G24.1	CD244	RNF166	CUZD1	RP11-16P20.3	PAPPA	CDKL4	RNF214	PISD	CHIC2	CARD16	ENO1-IT1	GOLGA1	C8ORF59	SDS	RASA2	YAF2	WDR18	CTD-2535L24.2	CTD-2215E18.2	DOCK7	GSR	POU5F1	RP11-46D6.1	SERGEF	EFCAB14	CR1	RP11-178L8.3	TASP1	TSPEAR	SLC14A2	MARCH10	ATP11A-AS1	GBE1	RP1-212P9.3	RP11-799B12.4	ASF1B	RN7SL329P	RBMS2	MILR1	CDK17	DUSP15	SEMA5A	TSHZ2	CLCN6	SCN9A	TM2D1	CTD-3222D19.5	PHF11	PSMB10	CDR2L	FTCDNL1	STK17A	DENND4B	USP22	CLVS1	AC009518.8	SAMD3	AP000282.2	HIBADH	OS9	NUDT5	CMKLR1	NBEAL1	CASZ1	SPAG8	RNF135	PORCN	RP11-438J1.1	KIAA0020	MT-ND4	RP11-247L20.4	RP4-607J23.2	TSC1	PRLR	NUP88	GALK2	CNST	RP11-538I12.2	MTFR1	C5ORF42	RP11-304F15.7	POF1B	EIF1	CEPT1	UBP1	CTC-378H22.1	GALNT11	VAC14	HADHB	MFSD3	RP5-1121H13.3	TM9SF4	EGOT	CCDC144A	OCM	MIOS	CLNS1A	EIF3K	DNAJC1	E2F3	DNAH7	SEC62-AS1	RP11-355O1.11	ANG	CTD-2165H16.4	SRBD1	TXNRD1	UBR4	CCDC106	ZNRF3-AS1	NEXN-AS1	NMT1	SUSD3	EFCAB10	RP13-582O9.5	CTBS	SRFBP1	MLLT6	ELP2	IWS1	ZBTB1	MST1	ADSSL1	ANXA11	DECR2	BROX	STAT2	AC087239.1	AC130469.2	NAA35	ABCA9	TMEM65	SMIM14	RP11-206L10.10	UBE2B	CHST15	DIDO1	SMS	TPM1	TNK2	CASP8	STMN3	VGLL4	RP11-53I6.3	SIRPA	VPS39	TRAF3IP3	RP11-98D18.9	FANCE	RP11-804H8.6	HLA-DQB2	POTEG	CTD-2020K17.4	RP11-276H7.3	TSKS	CXORF58	HAGH	TFDP2	SLC4A1	TLK2	SCARNA5	AC005775.2	CTC-428G20.3	NLRP2	CRTC1	LRPPRC	CHKB	ZNF592	UBA6	FMNL1	CDC14B	NME1	RPL13A	RIPK1	IL17RE	ZNF418	EIF3A	SNW1	ZNF236	UQCC1	FAM66A	AMD1	PLAGL1	CMSS1	RP11-396C23.4	RP5-864K19.4	RP11-709D24.6	SBNO1	TYW1	EIF4G2	ALK	FRS2	FOXK2	PSMD14	ORC3	RASSF2	FGD3	TAMM41	NDUFS1	NDUFS4	YME1L1	RPS11	CAMK2N1	GLB1	RN7SL842P	GAB3	DIRC2	ZSWIM7	KIAA0141	S100Z	ARAP1	RP11-886H22.1	ZBED5	NUFIP2	BBS5	ZNF44	USP47	RP11-253M7.1	TMEM106A	CTD-2228K2.5	HM13-AS1	C6ORF89	AMICA1	PIK3C3	GRK5	PITPNB	OAZ1	XPR1	VKORC1L1	S100PBP	RP11-867G2.6	SUPT3H	SMARCA4	TRIM22	MINK1	NACA	ST3GAL1	DNM1L	CWF19L2	GPATCH2	ZNF708	CBFA2T2	ZRANB2	PCYT1B	FAM228B	XPO4	RP11-144F15.1	BCL2L13	SCAMP2	CD68	PTTG1IP	HERC3	PPP1R12B	MSN	ZKSCAN1	C16ORF52	TGOLN2	KIAA0319L	ULK2	EDEM3	U73166.2	DNAJB14	REEP3	FAM178A	NCOA4	TANGO2	SCLT1	AKNA	UIMC1	PLD3	STX8	RFX7	CDC42BPB	TCP11L1	PRKAR2A	SENP7	CD4	RPL30	DRAM2	SYNRG	EFCAB13	KLHDC10	RAVER2	EPN2	USP3	RHOA	SEC31A	TNFRSF1B	TRPC4AP	YY1	CAST	MARCH6	BTBD9	ANO10	ANAPC5	HMGB1	HSP90B1	PDE3B	TRAPPC12	CLTC	HMBOX1	STX12	BTRC	IKBKB	C4ORF29	SLC25A13	EPS8	KIAA0232	ZNF33A	RC3H1	SPG7	USP33	RANBP9	ASXL2	CUL3	PSME4	NSRP1	COG5	ZCCHC6	COTL1	GBF1	BIN2	RAB2A	ATXN7L1	PCED1B	DIS3L2	SMCHD1	SEPT6	HNRNPD	FBXL17	EXOC6	RNF145	HNRNPH1	HGSNAT	INPP4A	PCCA	SSH1	EPB41L3	HEATR5B	SP3	PKD2	ARFIP1	TPK1	PILRA	ADRBK2	RHOT1	VAV1	WWOX	SLC2A13	CAB39	CHFR	CD86	ATF7IP	RREB1	EPC1	GOLGA4	PSEN1	BPTF	ERC1	TAF15	STAG2	HECTD1	TRIM38	RP4-717I23.3	SNX2	GSK3B	ATRX	BRWD1	NFIC	STK10	GLTSCR1L	ZFR	ARGLU1	BMPR2	MLLT10	ERBB2IP	HCK	MDM4	TIMP2	SGMS1	CD84	TMCC1	VTI1A	SORT1	CTTNBP2NL	DNM2	DENND1A	FAM172A	MTHFD1L	TTC17	FLI1	C3	NCOR2	WIPF1	SLC9A9	BRE	TNS3	RFWD2	CTSB	RAP1A	PAFAH1B1	ATM	CCDC88A	RNF213	ARHGAP24	ACAP2	ETV6	RNF180	IL15RA	NEXN	AC012358.8	LPL	MRPL45	GLYCTK	HMGN4	WDR13	SGTA	POLR3F	SNRPB	CDK9	AC090587.2	STRADB	HARBI1	SMYD5	GRIN2C	RP11-712B9.2	C16ORF13	PDPR	GANAB	ZNF578	SEC23IP	PDLIM5	SH2B1	RP11-1260E13.4	ESR2	SMARCB1	CCR1	CELA2B	AKIRIN1	CHRNE	RAB28	OAZ2	RP11-173M1.8	ZNF451	GGNBP2	ETS2	RP4-749H3.1	MAP2K1	AKAP10	SH3BGRL	ANKRD32	CCDC67	ST3GAL6	MIR24-2	AC004158.2	RP11-449H11.1	DHX37	NRAS	ENTPD5	RNF40	CLPTM1L	DNMBP-AS1	FUCA2	IP6K2	CTD-2024I7.13	BIRC6	ESRRG	ZEB1-AS1	AC007682.1	CALCR	CALCB	RPSAP58	RPH3AL	COL14A1	RP11-10L12.4	ZNF432	AP1S3	THAP4	RP11-510H23.1	PLS1	RP11-81N13.1	SORD	TRAF2	GFOD2	LAMTOR5-AS1	DGKH	LRP11	HN1L	HSD17B3	ZNF90	ZNF525	UBXN8	BZW2	AC097500.2	NUFIP1	UBIAD1	SMC5-AS1	RGPD8	TMED7	ZNF717	EBAG9	ZNF778	STS	ATP6AP1L	CSNK1G1	CASP6	GORASP1	GTPBP8	CTD-2544N14.3	TOB1-AS1	PXMP4	PFKFB4	TSFM	FAM110A	NACC2	KCTD18	ZNF487	FBXO27	RP11-1079H9.1	SLC41A3	CTC-444N24.11	RCAN1	CCDC107	WDR88	LINC00534	PELP1	RP11-486O13.4	OSBP2	RHBDL2	RP11-504P24.4	MRPS15	ATAD3A	TTC12	FAM131A	ATG4D	CCNG2	RTN4IP1	RDH13	RFX5	POLR2H	POLG	ZFP36	SLC25A43	RP11-841O20.2	C11ORF24	DGAT1	REXO2	CLDN20	BNIP1	AIFM1	SHF	MOSPD1	CTD-2561J22.3	TMEM86A	RP3-400N23.6	IL18BP	BAP1	ZNF484	ZNF511	ZNF526	RP11-123B3.2	TTLL1	DFFB	RP4-559A3.7	MBNL3	SNAP47	SLC4A1AP	TP53I3	UGDH	RP11-104N10.1	ZNF830	RNF25	DCBLD1	ARMC7	SGTB	HMOX2	ZNF613	TRMT10C	PPAN	FAM98C	USP31	ZNF71	TP53	BTD	TOR1A	MKNK2	PSMB3	AC005614.5	ZNF420	TMEM150A	AC007285.6	LRRC57	CCDC43	RP11-1103G16.1	PPIL1	CTD-2013N24.2	MRPL43	TTC39B	TNRC6C-AS1	RP11-400F19.18	SYVN1	RP11-69E11.4	SHQ1	HEBP1	NAGPA	HAUS3	SRP19	RP11-10O17.3	MMAA	SLC24A4	C18ORF21	EID2B	STAG3	TTC32	NSMF	ZNF576	NEB	CPOX	PVRL2	NOP14-AS1	CTD-2555O16.1	RPL41	MED29	SELL	GNL3L	XYLT2	STK35	RRAS2	TBC1D10A	GNPNAT1	ADAM32	C1QBP	GPAM	KCNAB1	RANGRF	SPATA18	HCG11	FAM160B2	KIF22	EIF2AK3	MAP4K2	RP11-386G11.10	GNL2	RP13-395E19.3	SULT1C2	INPP5K	CXCL17	IFT74	MEGF8	NDUFAF1	C1RL	NIPSNAP3A	BTN2A2	LEPRE1	BEST1	SUPT7L	AC099344.1	ALG6	HINT1	YIPF5	SRPRB	SPRY2	ZNF470	ALG3	ZNF133	MAK16	TMEM79	L3MBTL2	TRIQK	USP30	GMEB1	RP11-448A19.1	RSAD1	RP11-318M2.2	XRCC1	FAM178B	REPIN1	CCNYL1	TMEM203	SERTAD3	ACBD4	RP11-269F19.2	HSBP1L1	RP11-701H24.10	SLC39A1	POLRMT	RIPK2	SPSB1	ZNRD1	SUSD1	GIPC2	C9ORF106	SLC16A5	ERH	CYB561	PIGH	MRPS10	RP11-110I1.11	EIF3F	RP11-174G6.5	RP11-18I14.10	CTD-3105H18.18	RP11-98I9.4	OLFML2B	ZCCHC24	CD302	UFC1	RP11-1017G21.4	ZNF580	AC004076.9	SLC25A35	LAMTOR2	APH1A	AHDC1	ZNF259	MARVELD1	SMNDC1	ZFP64	ZNF707	C9ORF171	SAMD9	PUS1	PTGR1	WBP11	VASP	ZBTB49	RASGRP4	LZTR1	GMPPA	KDELR1	GPS2	NRBF2	COMMD9	MRPS11	FHOD1	SDHAF2	SNF8	RP11-323I15.5	MTA2	MFSD2A	NUP50	RP11-290H9.4	ZC3H3	FAM157A	WSB2	DPP3	BET1	MFI2	ANKRD46	TCEB1	MIPEP	SLC25A34	PLCB3	PDCD7	TSSK3	RGL2	SRPK1	TTC38	ZNF300	SIRT4	WIZ	RP11-849F2.5	PHF13	BDH2	PBX4	PPP1R26	PEX2	SFT2D3	APOBEC3G	WHAMM	C14ORF119	SERPINB8	RP11-572O17.1	FANCD2OS	TMEM55A	HPSE	ZNF574	RFC2	NSUN6	ALS2CR12	AP003774.6	AC097724.3	MTMR9	RP11-321A17.4	LONRF3	DDX60	PDHX	RHOT2	SLU7	SORBS1	UBALD2	ZNF219	VIMP	CES4A	ZNF440	RNF113A	ZNF287	RP11-24C3.2	MTMR6	CEBPA-AS1	KIN	PAN3-AS1	ANAPC1	COPS2	DCAF16	TRAF1	RP11-96D1.5	TRIM39	ZNF57	RP11-244H3.1	ABCD4	PLIN3	C7ORF25	FOXP4	AASDH	STRAP	RP11-84A19.4	CLN5	ZNF782	DSTYK	MSH2	MYH3	METTL3	CLPTM1	RP11-580I16.2	PON2	FADD	AC011899.9	THRA	GNPDA1	SYNE2	HNRNPLL	MAP10	VAMP5	GFM2	SLC35A4	ERCC6L	CYB5B	AK2	C19ORF57	DLD	TM2D3	GCNT1	CHTF18	RP11-389O22.1	CMTR1	RP11-403I13.7	CACTIN	MCM4	STARD7	HEXIM2	MED28	PIGB	DNAJB12	DDHD1	CEP290	PIGC	SAYSD1	CAMTA2	FBXL8	CTD-2035E11.3	IPO9-AS1	KIAA2018	PTMS	ST14	RP5-1180C10.2	HMGXB4	SIRT2	SASH3	TP53BP1	LENG8-AS1	MAPKAPK2	CTB-181H17.1	MICALCL	USP54	POGK	RP11-455G16.1	AGO2	SPG21	RP13-270P17.3	RP11-815J21.4	RP11-1035H13.2	FAM109B	PNKP	TTC8	CD300C	IQSEC2	ATG12	VPS37A	FAM161A	RP11-847H18.2	PRR15	ZNF394	RP11-6J24.6	SUPT5H	RP11-327P2.5	CXORF38	MSL1	RBM34	CCRL2	EEF1B2	CCDC82	PIGW	CAMKK1	RP11-739L10.1	EMR3	LCMT1	CLPX	NOC4L	NSFL1C	GSTP1	PCGF5	RP11-491H19.1	EFCAB5	EPM2AIP1	EFCAB8	RPS5	ZNF800	ZSWIM8	RPL18A	CALHM2	ABCC11	RP5-1024G6.2	SPATA22	LINC01032	FBXO5	RSPRY1	WDR91	DHX8	SH3BP1	DHX32	AC011891.5	RP11-689P11.2	CYB5RL	TOPBP1	AC009495.4	RP11-55K13.1	ASIP	NSUN3	RP11-127H5.1	AC007773.2	LSMEM1	RP11-4O1.2	AC026806.2	ZNF160	RP11-166O4.5	RP11-253M7.4	TCEA1	PGAM2	PM20D1	PPP2R5A	DDX3Y	XRRA1	PPM1D	KLHDC2	RRM2B	CTD-2113L7.1	CTD-2528A14.3	UGDH-AS1	TMPO-AS1	SCN1B	NUSAP1	MAT2A	LMBRD2	ZFP14	FAM193B	ZNF833P	PTS	KLHL2	CXORF40B	METAP2	RP11-26J3.3	RP11-305L7.3	GPR157	EIF5A2	AC013394.2	DHX29	DAAM1	TMEM51	NEK9	KIF1B	RP5-1125A11.4	CTD-3105H18.7	RP1-90G24.10	DNAH2	CAMK2G	RP11-394I13.3	NFATC2IP	ZEB1	FBXO15	CNNM2	PPP2CB	PNRC1	RP5-1073O3.7	MED4	RP11-1008C21.2	PVRL3-AS1	SLC23A1	RP11-53I6.4	CCNL1	RP11-505P4.7	MMD2	MICAL1	RP4-569M23.4	PGPEP1	CTB-35F21.1	OVCH1	IGSF11	YBX1	SEC11A	KRTCAP3	CTA-126B4.7	LINC00882	SLC9A8	ZBTB8OS	NGLY1	EDC4	SLC22A6	BCLAF1	HVCN1	ATP8B3	APH1B	BCAT1	UBE4A	ZNF362	USP40	NEK3	ASCC2	UBA3	USP42	FDPS	CTC-215O4.4	RBM17	SIAH1	MPHOSPH9	SMARCAD1	ARF1	ARHGAP30	XRCC6	PIGN	GRTP1	RP11-298P3.4	RNF114	RP11-121A14.2	ZER1	KDM5D	RP11-145A3.1	RPL37	C7ORF41	SUCLA2	NDUFV3	MFSD12	CHM	NNT	RBBP4	MYSM1	DCAF5	TBRG1	ZC3H7A	RAB12	ERCC1	RTFDC1	RBPJ	SLC35F5	ADAM9	CYB5R4	UHRF1BP1	PPP1R10	HNRNPR	HERC2	ATE1	CCNT2	ATR	OSTF1	TTBK2	YPEL2	LATS1	KIDINS220	ACBD6	SOS2	SLC38A9	CBFB	DNAJC5	LILRB4	TIAM2	TNKS	TRIM44	NCK1	VOPP1	ADPGK	AP2B1	RABGAP1	GSAP	STK4	FCGRT	CAPZA2	FBXW7	MARK3	GIT2	C10ORF54	HDAC8	NFAT5	CCDC91	NFATC2	MGAT5	KIAA0247	LY86	AOAH	CHST11	ZFAND3	FAM189B	TGFB1	MAST3	MRPL39	HHLA3	RP11-121M22.1	RWDD3	PMPCB	RP11-843P14.1	KBTBD6	PSMD1	ARHGEF11	PDK4	ETS1	TBC1D30	DENND6B	PSTK	TFAP2E	TTC21A	RP4-635E18.7	FAM122A	TRIM52	CTD-2319I12.4	EIF4A3	APOL2	MTA1	RP1-1J6.2	SS18L2	PIM1	SNHG16	ALDH5A1	OSGEPL1	KHSRP	DNAJC4	KIAA1191	CTD-3105H18.16	RP11-6N17.6	UQCRC1	SSR4	DCUN1D2	TXLNB	EMC10	NUDT22	SUMO3	FAM104A	EXOSC6	MRPL50	SEC24C	ZNF136	RP1-66C13.4	SPON1	VMO1	ANKRD37	PIGV	SWT1	TBC1D32	CHRNB1	CTD-2541M15.1	CSNK2A2	PPP1R26-AS1	ZBTB11	ZC3H8	PEX1	C21ORF2	TMEM150B	BRAP	ZNF268	RP1-240K6.3	RUSC1-AS1	AL590452.1	AKIP1	RP11-345P4.9	TXNDC11	ZFP90	RP4-728D4.2	CTD-3131K8.2	AC073316.1	GAPDHS	DDX28	RFPL3S	MMD	RP11-415J8.3	MLF1IP	DNAH10	RP5-1107A17.4	CLK1	CTD-3099C6.9	CORIN	SYNCRIP	LRSAM1	MAU2	SNRK	VPS36	S100A10	SMG1	DMXL1	PTEN	EVL	ZNF710	ZBTB21	RP11-1149M10.2	NENF	CDV3	STAM2	ADCY7	RP11-390D11.1	PDZD9	PCF11	LARGE-AS1	PHEX	DAZAP2	DHRS3	PSPH	ABCG2	TMTC2	HEATR4	POLE	MOGAT1	AC137932.1	AC008440.5	RP11-111A22.1	RPUSD4	BATF	PRKAB2	CRCP	MYO16	TMEM91	USP50	TRIM65	ST6GALNAC6	CTB-41I6.2	ARPC4	MID1IP1	RP11-977G19.10	NICN1	RRP15	VARS2	UBE2V1	COG2	RP11-396B14.2	THUMPD1	DLC1	TMEM184C	THG1L	RP11-426L16.3	TRAPPC13	RNF41	TAGLN	RP11-135J2.4	RPS7	SLC35A1	SLC10A3	ZNF791	PCDH11Y	RPS9	USP48	ARIH1	GPATCH8	MID1	RP11-131L23.1	LATS2	TTC39C	C14ORF166B	AC068533.7	PEX7	C9ORF147	AFMID	SLC25A24	HDGFRP2	ZBTB14	TCP1	DVL3	DUSP23	ZNF345	NELFB	LINC00342	MEP1B	RP11-261C10.5	MRPS18B	TREML1	TRPT1	SLC25A53	RP11-732M18.3	RP11-165F24.3	ZADH2	RP11-473O4.3	RP11-85M11.2	C9	NAPA	ZBTB43	RELL2	ZNF330	GUCA1B	RP11-488L18.8	RP4-635E18.8	SEC61A1	GCA	RP11-15F12.3	CCDC112	ACAD10	ZNF503-AS2	ZNF337	HSPA4	PSMA6	TPST1	GEMIN4	DLST	RP11-156E8.1	EEFSEC	BTF3L4	SLC25A36	ZDHHC17	ICAM3	SLC30A9	ARL8B	KCMF1	UBR1	C11ORF58	ACIN1	FHL3	RAB26	NUPL1	LMF1	RPAP2	AL139099.1	AKAP17A	BMS1	CEP164	PDIK1L	C9ORF153	GLRX3	CTD-2651B20.3	SNN	VAPA	CXCR2	FAM200A	GBP1	MAMSTR	RP13-143G15.3	MYO16-AS1	CTD-3001H11.1	RP11-315I20.1	UBXN2A	RRAGD	ERLIN1	TRAPPC2	KDM4D	NUDC	CDK2AP1	ACOX1	RP4-761J14.8	KAT8	HSPA5	AC074138.3	GLTPD1	FAM73A	CTD-2302E22.4	BTK	CTD-2576D5.4	C9ORF72	AC091153.4	RP5-1103G7.4	SLC2A3	INTS7	C5ORF51	ARHGEF38	HDAC11	DOCK6	C18ORF54	SDF4	NCF2	SLC25A44	FAM21A	LINC00476	NOL11	CD6	CCDC132	L3MBTL3	FAM198A	AC093818.1	SLC7A5	RP11-234B24.6	SERPING1	EDEM1	EHHADH	EFR3B	FLYWCH2	HPN	RP5-940J5.6	GIN1	RP11-631N16.2	CTC-467M3.1	POLR3B	MZT1	DBI	GBA	PES1	TCTE3	TBC1D10B	KATNAL2	SLC27A5	C2ORF69	ADCK3	FAM89A	TRMT10A	TFDP1	MAN1B1	MYO15A	WDR5	TRIB1	VRK1	EMG1	SMC1B	TMEM234	RP11-296K13.4	RARRES3	KRI1	HDAC10	RUNDC1	PPP2R2B	ST7	MYO7A	LRP10	SLC16A1	KCNE3	SOCS4	FAM76A	HELLS	RP11-47A8.5	NOM1	DCTD	ZNF34	KAZN	RAD9A	DNAJC30	LINC00987	HTRA2	ZNF787	ERLIN2	ACTR1A	RIOK1	ASCL4	COQ7	TIAF1	TP53RK	CALML4	AF127577.11	CCZ1	SS18L1	RP1-45I4.2	CS	NOP9	RP11-441O15.3	UNC13D	NONO	SPHK1	CRNKL1	SRSF6	RAPGEFL1	SLC25A17	FDX1	BCKDK	RP11-423P10.2	GRPEL2-AS1	SLFN13	CTB-113I20.2	C19ORF47	SMIM19	PCBD1	TTF2	SPTBN4	CELSR1	DPF2	TMEM170B	GCC1	FRS3	CHRAC1	SLC33A1	ARAP1-AS2	ANKRD27	PPIL6	ZNF446	TSSC1	FPGS	NAT1	RAPGEF4	EVA1B	GS1-124K5.11	EXOSC10	PRKRA	RRAGB	ZNF766	PPP1R18	HS2ST1	PAM16	ANKS3	NKAPL	AF001548.5	DCTPP1	BBS12	CTD-2370N5.3	HNRNPA1	ALG10B	SAP30BP	ZNF76	AC092839.3	WNT6	CTC-542B22.2	LMAN1	KIAA0907	PGS1	VTA1	RP11-97C16.1	ANKRD9	IDE	KB-1460A1.5	UFL1	CATSPERD	A3GALT2	CSNK1G2	RP11-1006G14.2	PLEKHG2	CDK2	COX20	SAMD12	SLC7A9	RP11-414H17.5	RPS12	CLCN2	AC007038.7	TCF7L1	ZXDA	PKN1	SREK1	RP11-152L20.3	RPS4X	RP11-10K17.6	GSPT1	CEP63	RP11-379F4.4	KIF9-AS1	ZNF438	GRAMD1A	PRKCH	DHRS7	LYPLA1	EIF2B3	KIAA1549	RP11-410D17.2	GNPTAB	MICU2	PTPN2	KDM2B	SMG6	GGA2	TRA2A	DENND3	MBD5	TRIP12	AAK1	SPESP1	HIPK3	PRR11	LINC00630	EIF4EBP1	LMAN2L	CBX4	ZNF212	PDCL	BLOC1S4	GYG1	ARSA	RP11-297C4.2	GALNT12	LINC00936	RP11-264B17.2	GS1-251I9.4	ZNF354B	RP11-77K12.1	PIGK	EPM2A	DNAJC21	SCUBE2	LRRC37B	LRRC58	NDUFA4	PFN4	METAP1	LINC01023	RP11-298J23.5	DXO	PAPSS2	KIAA1522	SETDB2	RFESD	LNP1	CDHR2	RP5-1125A11.1	PRRG2	NOTCH4	VCP	ARHGEF9	CBR4	YTHDC1	TRPM7	PHKB	LLPH	TIPIN	RP11-336A10.2	ETAA1	CTD-2192J16.22	RP3-402G11.26	SET	CCDC152	EXOC3	WDR41	TEX264	AC009506.1	GPR64	DLAT	ZSCAN21	SPATA21	RP11-443A13.5	CD247	TMEM14B	DPH1	KLHL15	CCT7	C10ORF88	APOOL	TMEM126B	SNRPC	DDX19A	LYRM9	KLKB1	TRAPPC3	CNOT11	PNKD	NUTM2G	SOX6	GDPD4	RP11-58B17.2	RP11-431K24.1	VPS37B	LA16C-358B7.3	GGA3	TOMM5	LGALS9	SUPT6H	P2RY13	RLF	RNF4	GMDS-AS1	AP3B1	MKLN1	RP11-212P7.2	RP5-827C21.4	A2ML1-AS1	WBSCR27	TRIM16L	RP11-818O24.3	RN7SL521P	TNFRSF1A	DDX19B	LPIN1	C11ORF71	CEP95	NFKBIE	DCLRE1C	IKZF5	CTB-57H20.1	DDX56	GTF2A1	SLC29A2	MPHOSPH10	APOO	RP11-529H2.2	ZFAND2A	LINC00528	ZNF467	PALLD	NEU3	ZNF486	THOC5	ZRANB2-AS1	MAT2B	IMPG2	OTUD6B	C16ORF98	TOR4A	MARCH5	SOD1	LACTB	DENND1C	CRLS1	ZFAS1	ZNF433	ATOH8	DEC1	BTBD2	AC114730.7	KIAA1429	RP11-230B22.1	STX18	CREB3L2	NUAK1	HEXIM1	AP000962.2	ZNF326	SERPINE1	AC002398.5	CTD-2341M24.1	ARFGAP1	ISYNA1	NFXL1	CERS4	IDH2	WDR83OS	PGAP2	AL441883.1	MRPS5	RP11-326I11.4	DLGAP1-AS1	BRIP1	DHX16	VASH2	SYMPK	ARL5C	APOLD1	ZBTB6	TARBP1	GIMAP4	GALNT15	MED9	FAM175A	RP11-22P6.2	LYSMD1	POGLUT1	COMMD2	RP1-90J20.12	PLAC8L1	IFNG-AS1	THOC1	URI1	MRM1	PSMB9	FAM122B	SUOX	ZFHX2	PRR25	PCNXL3	DDRGK1	MRPL42	CTC-524C5.2	METRN	AC009303.1	RP5-940J5.8	NUP153	AF064858.8	IGBP1	KATNA1	MAPK14	RP11-176H8.1	METTL2A	ALG14	CTC-559E9.4	N6AMT2	ABHD14B	PPAPDC1B	RP11-665C16.5	ATAD3B	C21ORF58	AMPD2	ZNF740	AC092295.7	DPM3	CTDP1	GSE1	GSTM3	NLRC5	ACP1	ZNF134	CTD-2287O16.5	MYO1H	AC006042.7	LCA5L	UTP20	RP11-37N22.1	RP11-345M22.1	CTD-2528A14.5	PRKACA	SSU72	HPS6	GTF2B	KIAA0100	ZNF252P-AS1	SEL1L2	DRD4	KIAA1324	CAMKMT	ECHDC1	NUP214	TOR1AIP2	RGS5	RP11-666E17.1	HRH1	PPAT	RP1-167A14.2	CCDC126	AC017099.3	C19ORF52	LMOD3	RP11-667K14.5	SPDYA	YAE1D1	RP11-885B4.1	DGKE	METTL20	LRP3	PAICS	RP11-398K22.12	MKI67IP	GTF3C5	TFE3	RAE1	POLR3K	C1GALT1C1	ANP32E	HAUS5	DPM2	PHKG2	PPP1CA	PPP2R5B	SMARCD1	DNAJC19	NME4	QTRT1	TRAM2-AS1	OPA3	ARMCX6	SETD6	ZNF786	FN3K	RP11-383C5.4	CCDC101	PRDX6	ICAM2	FAM186A	PUS10	AP5M1	PSTPIP2	CYP2S1	DHRS4L2	PRPF38A	PGRMC2	MRPL49	RP11-752G15.6	TBC1D19	CEP135	MTHFD2	GCSH	C11ORF45	BAIAP2	MOCS1	BRD9	NFATC1	CKMT2	RP5-1112D6.8	CYP4V2	ZNF697	CCDC167	TRIM25	RP11-77H9.2	ZDHHC15	COX16	ZBTB25	AC007078.4	ADCY10	NEK5	RPL36A-HNRNPH2	CTC-428H11.2	SMC3	ACOT13	UBE3B	RP11-1M18.1	ZNF680	ORAOV1	RP11-553L6.5	WAS	TMEM164	RP11-296A16.1	AC092620.2	PDZD8	STK16	CEACAM4	GLDN	C11ORF16	TSEN2	HSPG2	NGB	HLX	SLC35E3	TGFB3	U91328.19	ZNF333	MTCH2	ATCAY	ADAMTS10	PLK4	AP003733.1	ITGAL	TOP1MT	CAPN3	RP11-450K4.1	TMLHE	CTD-3131K8.3	ANGPTL4	WDR65	RP11-467L24.1	SERBP1	RP11-862L9.3	PGLYRP1	PDXK	SCAI	UGP2	KIAA0226	SEC63	SNX14	NPLOC4	PCDH11X	LYPLAL1	PHTF2	CHSY1	KPNA3	ASXL1	FBXO42	NUP98	IGSF6	COMMD1	PRR14L	ANXA4	AGO3	ZCCHC11	ETV5	NSD1	HNRNPA0	KB-1507C5.2	GNG5	MSRB1	ARHGAP23	RP11-390B4.5	RP11-440L14.1	RP11-83A24.2	SNAPC1	RAVER1	GHRL	PTGER4	CTB-55O6.12	SARDH	GBAS	VPS13D	AVEN	CTC-297N7.5	CBR3	C3ORF33	ZC3H12D	TMEM185A	RP11-342M1.3	ADCY6	CNOT3	ASF1A	ARPC5L	FAM96B	TXN2	SLC36A1	C16ORF45	THAP6	CTD-2006C1.12	CAPRIN2	LAPTM4B	IER3	CHCHD5	PYCARD	LINC00938	ALKBH1	ZNF214	HAT1	RP11-1407O15.2	AC002451.3	ATF1	PDE6C	ISOC2	ZNF543	TCF19	C10ORF2	ACSM5	GOSR1	KLHDC1	SHPRH	RPS6KC1	SNX1	PDSS2	RNF219	VPS45	TRIM11	TBCCD1	STAP2	IFNE	TBCA	AP3S2	C12ORF66	TOMM34	RECQL	ADCK1	TRO	RP11-336K24.12	RP11-182I10.3	GPATCH4	RP11-58G13.1	PABPC1L	WDR92	DRG2	C2ORF76	MKRN2	ASB8	HNRNPA1L2	ACTR1B	HCCS	C5ORF24	KLHDC4	POLI	CTD-2620I22.1	DNAJA4	WARS	DAK	CTC-218B8.3	CBX7	DDX1	SNRNP35	PARP11	LY96	TPP1	SENP2	TRERF1	KLHL6	AL109761.5	PPIL2	MAPK7	ELAVL1	MIR29B1	CPT1C	NPHP3	UBE2D2	PIBF1	WDR7	RP11-517O13.3	MB21D2	ESYT1	Z83844.1	ENTPD4	USP18	NEURL2	RP11-91A18.4	RNU1-134P	C21ORF119	PCED1B-AS1	TNKS2	ZGLP1	ASB16-AS1	MRPL3	RBL2	PPM1N	TFAP4	LPAR2	FUOM	PIGQ	FICD	SDHB	CHTOP	ZNF248	BLNK	RP11-308D16.4	METTL4	GTF2E1	CDADC1	TMEM67	RP11-135A24.2	BPNT1	AP4M1	RP11-493L12.3	ACTL6A	KDM8	GRIN2D	OMA1	NBPF10	ATP5D	SNED1	WDR77	AC002310.7	GPC2	C10ORF32	C3ORF62	GLRX2	NRL	CWC25	TNFRSF12A	MDC1	TMEM44	EML2	FAM217B	HMOX1	PLA2G7	RRAGA	SELK	CSTF2	TRIM32	ABHD10	IFI27L2	DNAJB11	JTB	CYP2R1	MRPS6	NUP62CL	SEC23B	RP11-23N2.4	TMEM199	SNHG10	YIPF6	CXCL12	ITGA5	FKBP11	RP11-1275H24.1	NHS	NR2C2AP	YPEL5	RP11-538P18.2	RPL26	ATP6V0A2	RP11-452K12.4	HMGA1P4	SDAD1	SLC22A5	CNTD1	BTN2A1	MFSD8	RP11-519G16.2	PRPF39	EXOSC8	MT-ND5	RPL22	AF131215.9	ZCCHC14	MCMBP	SPATS2	SPATC1	METTL8	RP11-166B2.8	PLA2G16	KIAA1614	FLRT1	DIS3L	TIMM13	TOX4	RP11-17G12.2	RP11-500M8.7	ZBTB44	AL136419.6	SRSF3	LINC01033	ADAM12	RP1-266L20.4	HSD11B2	KIAA0196-AS1	FAF2	HMG20A	IQCG	RP11-114F10.3	CRISPLD2	RAB5A	CDH23	TBK1	LARP4	RPL28	TMOD3	ARMC8	EYA3	SYT17	GNAI2	KMT2A	GLG1	GS1-124K5.4	SLC10A7	TRIM41	CDAN1	ELOVL7	ERAP2	RBKS	RP11-267M23.4	ATF7	ACP6	ARL2BP	C9ORF38	CACUL1	TRAPPC9	CHDH	CXORF56	TOMM40	ALKBH5	FAM120AOS	MIR22HG	ALS2CR11	CTD-2292P10.4	PRICKLE1	PIP5K1A	IMMP2L	GPBP1	RP11-558F24.4	HSA-MIR-8072	GPR84	FBRSL1	NELFCD	APLF	RP11-242D8.1	EIF4G1	RP11-766N7.3	AP000769.1	RAB9A	RP11-45M22.3	UBC	POMGNT2	CCNF	RP11-343N15.1	BRD4	CPSF2	CLEC16A	AGPAT6	IFNAR1	PARP2	POLR3D	PPP1R15B	FAM114A2	CTC-454I21.3	TMEM175	KB-1047C11.2	RNF220	NMNAT3	TBC1D25	RP11-196G11.2	HMG20B	BX322557.10	RINT1	BRMS1	PYGO2	GOSR2	IMPDH1	LRRC14	AMY2B	PUS7	NIT1	CIZ1	PLP2	TAF9B	AC005682.5	RP11-307C12.12	RP11-83B20.1	DNAJC15	PGLYRP2	SPATA9	C12ORF55	NWD1	THUMPD2	COL19A1	ENSA	SCARB2	RSRC2	GON4L	SCARB1	ZFYVE16	VPS13C	BACH2	KPNA2	PCDH12	POLA2	ZNF16	ANKRD42	RP11-742D12.2	ZNF503	HHAT	RP11-351M8.2	ANKRD6	AC012074.2	CD300A	RP4-723E3.1	ANKAR	CCDC59	CH25H	SOCS7	SPTY2D1	RP11-402G3.5	HSPB11	RARS2	SETD1A	RP11-977G19.11	RIT1	PCIF1	ZNF85	DHODH	TOPORS-AS1	AC073635.5	NUDT21	UNG	MEPCE	MASP2	TP53I11	TVP23C	CTSK	MRPS16	ALG8	RP11-162P23.2	ZNF75A	RP11-390E23.6	DDI2	RAD50	AATF	LINC00843	BTBD19	KIAA1737	VAMP3	CCZ1B	RBBP9	AC005682.8	HOMER2	RP11-770G2.2	TACR1	AP000330.8	ZMAT5	AGPAT2	LDLRAP1	HECTD3	MACROD1	IFITM10	FRG1B	RP3-325F22.3	RNLS	CTD-2031P19.3	CDKL1	RP4-798P15.3	STYX	RP11-1114A5.4	TMEM167B	ZNF12	MICB	DNA2	GTF2H3	VBP1	RP11-192H23.6	ADAM15	PCED1A	MAP3K19	AC018737.1	RBM8A	RFT1	VPS33A	RP5-914P20.5	METAP1D	PTPRCAP	COMMD6	KLHL36	TICAM1	RNF7	GTPBP4	CAT	PTGIR	RNFT1	MFN1	EIF3J-AS1	RRP1B	RQCD1	ZNF81	BICD2	UHMK1	USP36	SLC30A5	CTHRC1	TFG	SLC17A5	SNTA1	RSU1	RTP4	PFDN5	CTB-131K11.1	DMC1	RP11-159G9.5	CTD-2382E5.4	NCKAP5L	SRSF2	AC091969.1	METTL16	PURA	METTL7A	CRK	BBS9	DCP2	CNPY3	SKIV2L2	RECK	WDR37	ADD1	C10ORF76	ATRIP	RPN2	THAP5	AC006547.15	AP000692.9	SASS6	TELO2	DNAJC18	SYS1	AAGAB	AC010082.2	CRELD2	ZBTB41	NMI	SLMO2	TLDC1	RP11-110G21.1	CES2	ORAI1	RP1-197B17.3	COASY	SLC30A1	C16ORF87	SAV1	ASB16	EFCAB2	C12ORF49	PNMA5	PPIP5K1	UBE2A	LRRC36	ZFP28	IDNK	ACRBP	PDE4A	NR1H2	NRDE2	RPE	EEF2	TTC9C	ZNHIT6	AFG3L2	RP11-445L13__B.3	CTC-548K16.5	ACAP3	AKAP11	CSDE1	RAB1A	NCOA1	SP100	NKRF	IMPACT	HIF1AN	RP11-463D19.2	MSH6	CLCN3	JAK2	GRID2	PNO1	AC022182.1	COLQ	ZNF812	RRM1	C9ORF64	HMCES	ZNF555	AC007386.4	HGF	AGAP6	PPRC1	UBE2Q2	TFIP11	POLR2F	EARS2	ZSCAN29	RP11-506M12.1	VPS72	RP11-529K1.3	VPS33B	RP1-234P15.4	RP11-571L19.7	SNHG17	ANKS6	RP11-231I16.1	ZNF775	CTD-3138B18.5	CTC-458I2.2	PHLPP2	GAPDH	C19ORF70	COIL	OSBPL7	MCEE	ZNF765	COMMD8	PHKG1	SHKBP1	TMEM109	GPR89B	TJP2	TCTN3	ALKBH8	PPIE	CSRP2BP	FAM20B	ZNF280B	FCHSD1	ZNF471	SHC1	VIPAS39	ZCCHC9	MED30	COL6A6	RP11-385F5.4	ATP5SL	RP11-734K2.4	SYCE2	ZNF557	RP11-582J16.4	AHSA1	BLM	FBXL14	TRUB2	DCK	RP11-452L6.1	LINC00893	TADA3	RNPEPL1	POP1	AKTIP	UPP2	ZNF480	AC092431.3	PPIL3	TMEM53	SCUBE3	CTC-339F2.2	CTD-3088G3.8	PLEKHH2	RWDD1	RFC4	HEBP2	C12ORF65	TP53TG1	ZCCHC3	SLC16A13	CYB561D2	SLC26A11	NUDT2	RP5-991G20.1	GRPEL1	PYROXD2	DPM1	SFXN1	KCTD9	EMC8	ZBTB26	GPATCH1	ZNF461	TMEM182	AC007255.8	HEMK1	EFHC1	AC004237.1	CYP1B1-AS1	RP11-143J12.3	TMEM116	KLHL7	RASSF5	AMZ2	TBC1D31	OLFM2	ACAD9	GUCD1	MOCOS	NOA1	DESI1	ACAD8	RP11-72M17.1	CTD-2583P5.1	PATL2	FBXL15	PLA2G12A	LMTK2	RP11-182L21.6	PC	TGIF1	MANF	WDYHV1	GCH1	THOC6	ZNF566	MRPS36	LINC00115	LIX1L	CTC-297N7.9	TMEM42	CHRNG	RP11-295P9.8	RP11-373N22.3	UCK1	CAB39L	TMEM187	KCNIP2-AS1	CTD-2530N21.4	ETV3	C10ORF118	AC016292.1	RP11-356J5.12	ZNF691	COL8A2	ANKMY2	ARL5B	KLHL9	SNX11	RP11-18H7.1	F8	SLC35G1	ZNF596	ARL17A	CLEC1A	KIAA2013	MAF1	ATIC	RP11-379B18.5	FLVCR1-AS1	KIAA0586	AHNAK	THSD1	COL5A1	ZFAT	UTP3	SLC52A2	ZNF107	MON1B	DGKG	AC079807.2	C12ORF23	PAPLN	POLR2L	SRSF1	GLB1L	SLC27A4	RP11-390F4.3	GPR108	NOTCH2NL	PINLYP	ZNF132	INTS9	CARM1	MBOAT1	UPRT	FAM213A	MTERFD3	TMEM183A	TCEANC2	MT-ND4L	RPA2	DOLK	NDUFAF4	GMFB	CYB5A	HMGB2	TNFAIP8	DIMT1	AC079807.4	LMTK3	RP11-295K3.1	MTF1	ACOX3	MYBPC3	ZNF284	DESI2	MPEG1	CARD6	SAMM50	TAF5	CAV3	C8ORF82	ZNF783	NFU1	HUS1	PPP1R3D	DAZAP1	CCNDBP1	ARL14EP	NOP14	KCTD13	RP11-423O2.5	APOBR	RP11-166D19.1	SNX17	RP11-385J1.2	PTRH1	RP5-886K2.3	RPF2	ABCC2	C4ORF36	ARF5	PPAPDC2	ARL10	RP11-283I3.6	PRUNE	ZNF570	BAIAP2L2	RP11-486A14.2	SENP1	EZH2	KIF1C	RPS10-NUDT3	SAR1A	C22ORF43	ERRFI1	RABAC1	RP11-761B3.1	ACER2	SRR	KIAA1407	SPSB2	NOC3L	RP11-417J8.6	RPUSD2	SNRPA1	ATXN1L	CLEC11A	GPR137	AC007551.3	ATHL1	RPP25L	ATN1	RP1-184J9.2	MRPL36	CETN3	LENG1	ZNF253	NACC1	ZFPL1	RP5-1068E13.7	FAM122C	RP4-752I6.1	DKC1	CCDC150	ARFGAP2	RP11-484D2.2	NAGLU	TMEM230	UBR7	LINC00926	AC005253.2	USP1	BBIP1	WDR60	UAP1	ARHGAP9	LARP1B	NAB1	PRTFDC1	ZFP3	LINC00654	CORO7	PTOV1-AS1	CDKN2AIP	SLC12A8	LINC01024	CD40	ADAMTS2	DANCR	COA4	RTKN	KHDC1	RP11-1277A3.1	SPATA33	TMEM55B	SURF6	SIAE	CEP152	AP000640.2	TBRG4	CD80	GSDMB	NEURL4	ABHD13	CENPQ	ZHX3	CALCOCO2	RUVBL1	MBLAC2	ZNF425	COA5	AC090186.1	ZNF639	RP11-401F2.3	RP11-335O4.3	ATG16L1	UCP2	DSC2	TRIM16	RP11-255H23.4	DTX2	OTUD3	BLOC1S5	FOXN3-AS2	ARMC5	RP11-26E5.1	LINC01088	SREK1IP1	NOL7	DPY19L3	GEMIN5	PQLC1	ATP6V0E2-AS1	GRK7	CHMP2B	KAT2A	BNIP2	RP11-127B20.3	MSH4	HCG17	ITPK1-AS1	RP11-755B10.4	RP1-244F24.1	OXSR1	LINC00339	ZC3H18	RP11-665G4.1	RP11-304L19.5	FIGNL1	RP11-549J18.1	PTPLA	TNFRSF25	JOSD1	XRCC4	MAPRE1	INO80B	KIAA0754	ZNF233	KLHL21	RP11-583F2.5	RP13-516M14.4	WDFY3-AS1	METTL23	NUDCD2	LSM10	RP11-340F14.5	C4ORF27	HIGD2A	KLHL12	CPSF3	KCTD20	PRKX-AS1	RP11-97O12.7	ZNF548	ARMC1	TUBGCP4	IFT27	RP11-67L2.2	HYLS1	SNX10	RP11-165E7.1	PBDC1	NAA10	RP11-755B10.2	NARS2	PRRC2A	CRYZ	KIF24	CTD-3105H18.14	TNFSF12	ZCCHC10	PTPLB	ZC2HC1C	PPP2R3A	RP11-611O2.1	USH2A	RP11-306G20.1	LRRC40	C7ORF50	CEP57L1	COL15A1	ZMYM1	CDK4	SEC24D	BTBD8	RP11-695J4.2	WHSC1	DUOXA1	EAF1-AS1	MLH1	TTC4	PRKAG2-AS1	AP5S1	RPAP1	KCNJ13	C2CD2	PKD1L3	ZNF681	ALG2	AC104653.1	LHPP	PROCR	LTB	ATG4B	FAM180B	AC005037.3	TNFRSF10D	AF196972.9	STARD5	GADD45G	SNHG14	RRP1	RP11-1094M14.11	MMS22L	CTD-2196E14.6	C1ORF222	WDR43	VKORC1	LSM5	KRTCAP2	TUBE1	ZSWIM4	CYB5R3	POLQ	CGRRF1	RN7SL587P	DEDD	AAR2	RRN3	RBM15B	IKBKAP	AP5B1	NOP56	RP4-714D9.2	B3GALT6	RP11-488C13.6	AKNAD1	PDPK1	RP11-863P13.5	RP11-258C19.7	VPRBP	PRR5	GPX7	MTM1	SPCS3	DDX58	TOMM40L	WIPI2	NSMCE1	F8A1	DDC8	MTG2	MSRB2	ZNF879	MAN2B2	SAMD13	ZNF69	LATS2-AS1	PET117	TCAIM	LINC01059	CRYM-AS1	HSPA9	IARS	MTRF1	GOLGA8A	CENPJ	KIAA1430	FA2H	HMHA1	RP11-638I2.8	RP11-196G18.3	SHMT1	ZNF19	RP11-343K8.3	CEP72	CMC1	GABPB1-AS1	ZNF599	CPNE1	ERMARD	RP11-308N19.1	RP11-403A21.3	ZFP2	FRRS1	RP11-685M7.3	ZC3H12C	TRMT1	SLC35B3	SURF2	IL10RB-AS1	SART3	RP11-337C18.8	ZFYVE19	RP11-324O2.6	CUTA	LPHN1	SCYL2	SF3B14	ZNF514	TMOD1	CCDC30	TMED2	CXORF57	RP11-399E6.1	PSMG3-AS1	CUL7	RP11-315D16.4	SETD8	PDCD6	LRP8	AC092171.2	RP5-1115A15.1	SEC22C	RPL8	SLC36A4	NOP58	RP11-115C21.2	DPH5	EBP	STX5	RP11-192P3.4	SETD7	PAFAH1B3	RNF5	RP11-507M3.1	STX19	RP11-597D13.9	AP001627.1	RP11-867G23.3	DNAAF2	RP11-356C4.5	LIPT1	VRK3	SMDT1	CTB-50L17.16	IFI27L1	PLXNA3	RP1-168L15.5	PEPD	CACNB3	PDXDC2P	CUEDC2	RNF31	CDK5RAP1	HIST1H1D	CDC26	ZDHHC5	CTB-161K23.1	AC002117.1	RP11-410L14.2	LL0XNC01-237H1.2	CNDP2	SUMO2	RP11-727F15.9	AC073254.1	ZNF182	BANP	QTRTD1	GPR89A	IDH3B	AL161784.1	HYPK	BTN3A1	CTB-102L5.4	TIMM9	MPV17	TUBG1	TMEM19	BZRAP1-AS1	SCRN3	RPS20	ZNF532	PSMC2	RP11-274B21.10	VMAC	PEX10	ERCC3	AC007566.10	LPIN3	ZFYVE26	IFT172	PDCD1LG2	FAM129C	HSD17B10	ZKSCAN5	TNF	ABCA3	COPS7A	RP11-752G15.3	MED24	PEX26	CCDC171	GIGYF1	FAM86A	RP11-368I7.4	DCAF11	KPTN	ACSF3	COX17	LINC00243	GPAA1	CTD-2619J13.3	ZNF343	KLHL8	RP5-977B1.7	RN7SL288P	PRX	KIAA0825	FAM65C	TMED8	SUGP1	GFAP	RN7SL834P	UBE2N	NKIRAS1	C1QTNF6	TMA16	ACTR8	UBE2G1	BCS1L	ZNF517	C1ORF228	COG8	ZNF439	IPO9	FLYWCH1	DDAH2	ZMYM6NB	MED16	CRY2	MAGI1	BACE2	RGS2	IFRD2	ZNF324	XYLB	AC010976.2	MRPL47	RPRD1B	UFM1	EIF3E	GMIP	C11ORF73	FGFBP3	CENPO	BRIX1	TRIM35	HCG18	SNX32	KCTD21	ADCK5	AC016907.3	RP11-493L12.4	PRSS23	AC099850.1	AC008982.2	RGP1	PRKAB1	MANEA	CARD9	WAC-AS1	ZNF544	SPAG17	NBR1	CSPP1	SNRNP200	DERL1	LILRA2	WBSCR22	GFER	CTD-3222D19.2	MARCH9	EMC3	C15ORF60	TRIM68	ASPHD2	PCBP3	HAUS8	PP2D1	DAPK3	CAPNS1	SNRPG	FAM98A	ZNF630	CTBP1	HHEX	THNSL1	ENTPD7	RP11-181C3.1	SPG20	PITPNM1	RBM7	RPRD1A	ERN1	ZNF221	SNX8	SHMT2	ZNF571	AKAP3	SLC9A5	CCDC86	CTD-2293H3.1	TAF8	TOMM70A	LINC00910	ZDHHC6	TESK1	AC093323.3	CLK3	WDFY1	METTL14	CD36	RP1-40E16.11	LXN	ZNF32-AS3	TMEM161B	MCU	ESCO1	PRPF31	RP11-1379J22.2	MYO9A	FBXL7	ZNF654	UGGT1	TPMT	SEMA4B	H2AFV	ST3GAL6-AS1	TMEM255A	UFD1L	CD82	RP11-383C5.7	DAXX	ZNF460	CTD-2186M15.3	DSCC1	NUP155	RP3-331H24.5	TMEM217	GABARAP	MAP3K9	RGL4	RN7SL23P	DPH2	ZNF48	ZNF688	PDCD4	C6ORF136	POLR2B	CTD-2007H13.3	DOT1L	TPST2	C21ORF49	RP11-1149O23.4	TMEM218	MAD1L1	ATL2	SULT1C4	LRRC8A	SNAPC3	GPR132	ZNF41	GRHPR	ZIK1	UBQLN1	RCOR1	NBPF14	PAK4	MORC2-AS1	GALNS	C9ORF96	ABCB8	SHFM1	UBE2G2	RP11-305E17.6	TMX1	PRDX2	POM121C	AC007292.3	PPEF1	DUSP18	CABLES1	DNAJC14	LEPROT	RABEPK	SLC18B1	MREG	ING5	PART1	ZNF414	ZNF383	CXORF21	LARS2	NFKBIB	ATXN3	CTD-2196E14.3	PARP12	SUV39H1	ERI2	ZNF483	RP11-182J1.1	ARHGAP39	MAGEF1	ZNF641	RP11-697E22.1	EPHB2	CENPL	WRNIP1	TLE3	SFI1	MAFF	FOXM1	MAP1B	RHOF	C1ORF159	PPARGC1B	ZNF649	SUGP2	PMEL	GNA15	AC007292.4	AP001053.11	ABLIM2	AC093157.1	CASP5	RP11-166B2.3	TYK2	RP1-90J20.8	PRMT7	OBSCN	RABIF	MAX	IFT43	ZNF852	SNRNP48	CTD-2561J22.5	RP11-540B6.6	PAFAH1B2	DEPDC5	FMO4	ANAPC2	TMEM33	FAM98B	NUDT13	ZNF142	MAEA	MAP4K5	VEPH1	RP11-266K4.9	TMEM25	JMY	INE1	CCDC41	RP1-267L14.3	WBP4	CD72	AIP	AANAT	TOM1L2	BRCA1	KDM1A	CCDC137	HM13-IT1	RLIM	MIR940	CLEC4A	TANK	SBNO2	AL592183.1	CCDC120	DNAJC11	KIF13A	RP11-961A15.1	PITPNA-AS1	MCTS1	CTC-241F20.3	RAD17	GFPT2	ZNF510	VPS16	LINC00847	SNX9	CLIP1	FAH	RP11-638I2.6	TUBGCP3	ZNF131	TMEM59	XRCC6BP1	IFT80	CTIF	LINC00472	AC012307.3	CREB3L4	ANKIB1	KLF6	SGK2	PSMD11	RP11-983P16.2	SLFN11	ACSL5	C3ORF17	C20ORF197	LDB1	SLC18A1	CTD-2313N18.5	SPPL2A	DAG1	MED17	HIBCH	RP11-282I1.1	C17ORF51	SACM1L	RP1-178F10.3	NDUFAF7	AMMECR1	TSN	RP11-544A12.8	MFSD7	UBE2L3	ANAPC16	MSH5	UBQLN4	RP11-700H6.1	NCSTN	RAD51AP1	ISG20L2	AC073071.1	ZBTB17	MYH11	NKAP	USP46-AS1	ERCC4	HSPA6	ZNF675	GOLGA3	AIMP1	CHODL	SFR1	RHPN2	RP11-894P9.1	CDC34	FGD1	OPA1	RP13-726E6.2	EXOSC9	HLA-AS1	HNRNPK	TTC21B	USB1	SUV39H2	MTHFR	CYB5R1	MYLK4	TBC1D14	RP11-69E11.8	MRPL22	KRT10	ACPL2	AGK	FBXO30	KPNA1	FAM76B	C2ORF42	ACADSB	ELP4	SAP30	LMO2	RELA	DHRS7B	SMC5	IRGQ	HNRNPF	RP11-498D10.6	TDRD6	MTAP	TBL3	AC009404.2	AC011841.1	MT-TM	FAM69A	CLTA	FUBP1	RPL9	SIRPD	SPICE1	TAF4B	NF2	MMP24-AS1	KIAA0196	RP11-531A24.5	MYO5C	SLC25A11	PRKX	MKLN1-AS2	ARIH2OS	CREG1	RP11-18D7.3	PSME1	NR1D2	DOHH	ATG13	CLCC1	AC004893.11	MIB1	RP11-63M22.2	ZC3H15	VILL	IL1B	ZNF2	POPDC3	TRIP11	RP11-85K15.2	ARHGAP5	SLC12A6	C8ORF37	RPL17	DPAGT1	SIK3-IT1	ZNF718	BYSL	EIF2A	CCNJ	MYO18B	HLA-B	MRAP	HS3ST1	ALS2	MCAT	SLC9A6	PPIL4	C1ORF50	DDX51	ZCCHC7	USP49	A2ML1	ANKLE2	AC009228.1	HDLBP	CTD-2330K9.3	UPF1	UBL7	CLSPN	TPRKB	CEP68	CHAF1B	CDK10	NADSYN1	RBM4	GSTT2B	ZNF518A	UBA7	METTL15	RP11-428J1.4	AC073333.8	AC092301.3	USP43	RP11-206L10.9	XPNPEP3	CTD-2525I3.6	SFT2D1	ARHGDIA	LRRC41	LYG2	TMEM206	LOXL2	RP11-407B7.1	DNAH3	ALDH2	INTS12	SCAP	RP11-556E13.1	ZNF239	PPP1R3F	P4HB	KHDRBS2	IFT52	LA16C-395F10.2	RP11-5C23.1	MRPL52	RP11-320P7.2	TBC1D8B	GSTT2	HPS5	MRPL34	LAMB1	ZNF674	NEIL2	HYKK	PARP10	TRAM1	VPS28	C1ORF131	EIF4A1	PDIA4	ATP9B	ARHGEF37	SNX30	GPR107	LAMTOR4	FRA10AC1	ATP5S	RP1-187B23.1	C17ORF97	ACBD3	SLC12A9	NBN	TLR8	RP11-367J11.3	RP11-304M2.3	CCDC109B	HSD11B1	TMEM41B	C16ORF96	PAQR7	SMPD2	ZNF583	SYF2	SENP3	SMARCC1	ZNF75D	MAP2	PINX1	TPCN1	MGRN1	FSTL3	PPP1R8	LMBR1L	DDX31	TRIM21	KIFC2	ERAL1	CTSC	MPLKIP	HEXA	RP11-737O24.1	ACY1	PPM1B	SEC62	TMEM110	PPP1R3E	AC027601.1	RP11-430G17.3	YTHDF3-AS1	CCAR2	LRRC4	C11ORF80	NCOA3	DYNC1H1	SRM	SLC38A10	MTMR4	ADAL	COMMD4	NT5C3A	UBL4A	C10ORF10	CSTF3-AS1	RBM44	AC093388.3	BACE1	TNPO2	HGS	RNF170	VASN	CCDC53	TXNL1	ZNF181	ZNF550	HEATR6	ARHGAP19	PGAP3	LINC00094	MXD1	STAU1	TMEM255B	NKIRAS2	CTC-241N9.1	RASA3	RP5-837M10.4	TRIM37	FCGR1B	NAA38	RP11-977G19.12	CASP8AP2	FAM149A	RP11-103B5.2	HARS2	ZMAT2	UNK	HDAC1	CTD-2017C7.2	ARMCX5	KLHL20	SH3GLB1	KIF27	ICMT	SLC16A6	CENPH	RP11-142O6.1	ERMAP	EMB	TRMT6	TMF1	UBE2E3	CAGE1	RP11-785H5.2	ANO2	NAALAD2	ZNF277	RP11-214N9.1	GIGYF2	CREM	SLC25A3	MPRIP	TMEM63A	BLVRA	SMTN	CTD-2623N2.5	C1QTNF7	CECR1	CD99	FBXW4	AKR7A2	SH2B3	ZNF793	NUP37	AF131215.5	COPS4	RP3-369A17.4	ABHD17B	KDM1B	MNAT1	AC093627.9	UBE2I	RP11-422J8.1	KLHL22	PIGZ	UBXN2B	CTD-2371O3.2	LZIC	THOC2	RIC8A	TMEM161B-AS1	NOXRED1	RP11-793H13.11	RP11-421F16.3	ATP13A4	UBXN4	FBRS	INTU	RP11-459F6.3	ELF1	COMMD7	RP3-333H23.8	OSBP	RP11-84G21.1	CCDC13	GDPD5	DFFA	MALT1	SPG11	SLC25A33	TBCB	CD93	NCBP2	ZNF665	TMEM104	C16ORF54	RAC2	ANP32A	RP5-1050D4.3	SCO1	OST4	NOL8	HES6	CTPS2	RP11-517H2.6	FAM210A	RP11-23D24.2	CNBD1	USP28	DCAF6	RNF122	ZNF121	SAFB2	KPNA5	ELMO2	RP1-225E12.2	HNRNPM	USP15	PSMA7	KPNA4	LARS	RP11-382A20.4	BOLA3-AS1	LINC00324	C9ORF78	TTC23	TRMT2B	SELO	GPATCH3	JARID2	CSAD	CECR5	AC226119.5	P2RY11	ARHGEF7	EBNA1BP2	FCF1	EDEM2	C15ORF52	KIF2A	RP11-166B2.5	DYNC1I2	RP11-111M22.3	FAM227A	HKR1	PAPD4	MANEA-AS1	PPP1R42	MYH14	TRIM45	HSD17B12	TRDMT1	PCM1	RP11-344E13.3	RP11-433J20.1	SFXN2	ZNF799	AGER	CFTR	IGSF22	RP5-1033H22.2	TMEM219	DYRK1B	EP400	TSNAX-DISC1	GMCL1	AGO4	LA16C-321D4.2	PALD1	AP003774.4	KIAA1551	CPNE5	FAM105A	RPS27	ODF2L	RP11-57H12.5	CHD8	ANKZF1	UBE2L6	ACCS	GMDS	S100A1	RP11-186N15.3	FGFR1	PTPN6	MICU3	WWP1	CTD-2054N24.2	GGCX	ZFY	EME2	ARHGAP27	SLTM	RPIA	UBR2	HIST4H4	KMT2E-AS1	ADAMTSL3	BDP1	MTR	SMCR5	ARHGAP11A	MAP3K7CL	TDRD3	TNFRSF8	LTN1	MYO19	LONP1	LA16C-366D3.1	NBPF1	RP11-446H18.5	TMC7	TFCP2	AC006378.2	RP11-293G6__A.2	AVPI1	SIRT5	RP11-529K1.2	KIAA2026	RP11-830F9.6	PRC1	SUZ12	ROCK1	FAM50B	OSER1	PHF7	PSD4	RP11-54A4.2	CTD-3110H11.1	ANAPC11	RPL18	PGAM5	WNT2B	DTWD2	P2RX4	TOR1AIP1	AC139100.2	HCAR1	UBA5	BCDIN3D	RAB6A	BNIP3L	RP1-232P20.1	LSM3	PCYT2	DNAJC25	EDC3	C21ORF91	MANBAL	ZNF264	IFT81	LINC00536	STT3A	PRMT5	TNIP1	TRANK1	GLT8D1	GCC2	CTU1	KCTD11	RP11-159F24.5	SDCCAG8	NAP1L4	C2ORF82	CCSER2	BUB3	SEPT15	B4GALNT3	ESYT2	RP11-567M16.3	TMEM186	PREB	WRN	SDCBP2-AS1	RP11-57H14.4	ZBTB38	XRCC3	AC008174.3	MRPS18C	CHST12	RNF212	TGFA	CCDC157	TBC1D13	C12ORF76	AC010149.4	DUSP16	C14ORF79	RP11-298I3.1	RP11-727A23.11	TMEM18	RP11-347C12.1	LRP4-AS1	ZNF266	FAR1	BIK	SBDS	WWP2	MTHFD2L	ZNF211	L3MBTL1	TAGLN2	RP5-1085F17.4	SENP6	CENPBD1	RPS6KA1	ZNF195	WTAP	CTD-2538C1.2	ILKAP	TTPAL	GLMN	GNL1	FOXJ2	CDC27	RP11-85B7.4	PDZD11	KARS	RPS6	ARL6IP5	SLA2	OBFC1	MED7	HMGCL	PRPF40A	RP11-259N19.1	ACAP1	ANKRD39	PAPOLG	HNRNPA3	EXOC4	TDG	TRAF5	MYL12A	STK40	RP11-638I2.4	R3HDM2	PHF19	CABYR	PDGFD	RP11-589M4.3	CPSF4	ADAP1	ABHD11	RP11-930O11.2	EMC7	JUP	AC093732.1	MTFMT	ELK1	GFPT1	STAT3	MDN1	LTBP1	BRD2	SUPT4H1	SLC25A12	MED11	TFAM	AC007040.8	ANGPTL2	LIN54	PUF60	ASAH2B	NFYB	SRRM5	INPPL1	TRIM52-AS1	CCDC36	RP11-611D20.2	PHB	ANXA9	MAPT	C8ORF58	C5AR1	SLC37A4	GATS	ZYX	LINC00621	ZNF837	WRAP53	FARSA	SCFD1	RBBP7	DICER1	ELN	TSPAN32	RP11-654D12.2	ZNF431	RHOB	CSNK1A1	RP11-354M20.3	SH3GL1	TAPBP	ZNF496	ZNF225	AC016757.3	LINC00662	FAM13A	TMBIM6	ZBTB8A	AC087501.1	CCDC47	RP11-629O1.2	RP11-766N7.4	RP11-381K20.2	VAC14-AS1	AC005932.1	CDC42SE1	SLC38A4	MTIF2	RAI1-AS1	CCND1	UTP18	FASTKD5	DIS3	FAM129B	C9ORF3	KHDRBS1	SLC2A11	SRSF4	RP11-307L3.4	AP001432.14	RP4-657D16.3	PITRM1	ZNF485	MAPRE2	RP4-545C24.1	FAM85B	GPR113	AC010127.5	NUMA1	JAG2	AACS	LRIG2	RP11-388M20.6	ALDH18A1	TSIX	XIAP	FAM209A	AFAP1	PGP	GABPB1	RP11-432J22.2	SF3B4	RANBP17	RP5-1142A6.8	SPTLC2	ZNF185	ZNF263	TMEM69	RP11-37C7.3	ZNF816	LYN	PPDPF	ARMC2	CWC22	C19ORF18	MADCAM1	PPME1	RP11-265N6.1	C4ORF21	CTD-2293H3.2	CEBPG	ZNF563	C6ORF211	RP11-15H20.6	FAM195B	C9ORF85	TAF9	AC021860.1	COX10	RAD51D	CISD2	RP11-442N24__B.1	RAB4B	G6PC3	DRAM1	RP11-294J22.6	XRCC5	RP11-156P1.3	GGPS1	RP11-57H14.2	PLEKHG5	CLDN7	CDS1	RP3-395M20.8	RP11-362A9.3	XXBAC-B135H6.15	MYCBPAP	CHKB-AS1	LRR1	RP11-144G7.2	PRAM1	LACTB2	WDR90	SCYL1	RTF1	DIP2C	ZNF311	CDNF	CCDC88B	PRRC2C	KRIT1	NBPF15	NDUFA11	RP5-1044H5.1	MAPKAP1	PCNP	ZNF138	MRPS35	EXOC6B	ERV3-1	SRCAP	CTCF	MCF2L2	RCBTB2	GTF3C4	SERPINE3	PHRF1	C19ORF68	RPRD2	B4GALT4-AS1	C1ORF167	ZKSCAN2	HINT3	SMAD3	LUZP1	RNF20	RPP30	TMEM101	KDM3B	TRAK1	IL27	U2AF1	WDR61	SLC27A3	HEG1	HSPD1	MROH8	TMEM50A	TBCEL	CDK11B	HYAL2	SGSM3	MRPS26	TXNL4B	GTPBP10	DNAL1	INSR	PAAF1	AARSD1	SLC20A1	IRF2BP1	IFT140	SRSF9	SCFD2	KDM2A	PPP3CB	LRRC19	TNFAIP8L2	RP11-312O7.2	RP11-1017G21.5	TMEM243	RP11-554A11.8	AREL1	POU2F1	RP11-347P5.1	PABPN1	CHKA	ELP3	PURB	KIAA1432	VPS54	XKR8	PLEKHA8	CD99L2	POLM	RNASEH1	CAPN7	PIK3C2A	FBXL18	NVL	SDHA	MCCC1	AC144449.1	AC016995.3	ZNF493	WDR66	CC2D1B	IK	POFUT2	RIOK3	NEK1	MCPH1	SYTL3	PI4KB	RN7SL832P	ACTR6	MAGI1-AS1	SF3A1	ATP1A1OS	RP11-848P1.2	RP11-16N11.2	EIF2S2	SMIM4	TRIM56	ETF1	DUSP12	SARS2	GNAI3	SLC39A11	PEBP4	OLA1	SIK2	TM9SF3	Z97053.1	PDPN	IFT88	MED10	RMDN3	SLC2A10	SLMO1	ERAP1	RP11-77I22.2	TMEM192	RP11-39E3.3	C17ORF85	PDE6A	ZNF623	RP11-773D16.1	TAF11	TMEM141	ZNF491	SECISBP2	ATAD5	OPTN	PSMG2	CENPB	CTD-3096M3.2	MFAP3	SYNJ1	RP1-130H16.16	ASCL3	ZNF813	CYP1B1	YIPF4	MECP2	DCAF10	PICK1	PDE4C	TPGS1	CTC-507E2.1	ACAA1	KIF16B	TCF4	PPP1R21	FAM13B	ZNF780B	ENTHD2	CUX1	RP11-410N8.3	TRMT13	THEM6	ERI3	TEP1	CTD-2525I3.5	SGK1	DPY19L1	PDCD10	ANAPC15	API5	TMED4	RP5-1198O20.4	AKIRIN2	POLG2	NCBP1	TMEM180	CEP76	TMEM138	RP11-163N6.2	RERE	DHX30	EIF2S1	FAM127B	FBXL20	ZNF442	TTLL3	EXT2	SMC2	RP11-155G15.2	RP11-540O11.6	SFXN5	WDR76	ABHD17A	ZNF713	ZNF770	TRMT44	RP11-89K11.1	TMSB4X	NPEPPS	FBXW11	SLC1A4	PLEC	PLD2	SPRTN	RP11-679B19.2	ITGB1	CPSF7	GNPAT	TDRKH	CALM3	DDIT3	ZFP91	CNIH1	RP11-332H18.5	SMG7	VPS11	MRPS18A	HCFC1	DENR	GLUD1	DCLK2	ARHGAP1	POLR3GL	APBA1	RPS25	CUBN	NPTN	ZBTB39	RP11-727A23.5	AEBP2	DIP2A-IT1	MED12L	PLOD1	RRNAD1	FANCG	EXOC1	SLC25A20	KREMEN1	LINC00159	CYTH3	CAPN10	C2ORF15	CHMP7	CTDNEP1	ITSN2	RP11-600F24.7	EEF1A1	LINC00884	VCPKMT	RP11-290F5.1	KEAP1	CAPZA1	USP2	ZNF79	C2ORF68	AMBRA1	ZNF251	SPDL1	SURF1	HPS1	CDC42SE2	AC068039.1	SLC22A4	IGSF21	CBFA2T3	RP11-342M21.2	RP11-345M22.2	ALDH1L2	LPGAT1	LINC01060	NFKB2	THAP7	RP11-182J1.5	H2AFX	HSPA14	RP11-227G15.3	ZSCAN30	RETSAT	BTF3	FIP1L1	KLHDC3	MGAT2	RP1-283E3.8	LINC00441	AP000350.5	AFF4	RP11-354P11.8	ZNF646	WDR52-AS1	ME3	STAU2	AAMDC	MFSD9	MAPK6	FDXACB1	AC008781.7	PTPN12	PBLD	CLASP2	ZNF669	AC009120.6	LHFPL2	RP11-510I5.4	THUMPD3	RPA1	PHF10	CCDC174	BIN3	PUS3	FKTN	RP11-258C19.5	NLK	RP11-468E2.2	FAM90A1	ZFP69B	SARNP	TECPR2	VPS51	PDK1	CTC-338M12.4	PSMC3IP	NOS1	RP11-6J21.2	GPR18	RPL3	GLT8D2	RP11-6N13.1	RAD21	ZNF564	RP13-766D20.2	RP11-305L7.1	GDE1	MICAL3	FNIP1	AC003006.7	RALB	CTB-113P19.3	ZBP1	KLHL11	ASH1L	LAMP1	MROH9	SNTB2	TOR3A	PTPDC1	EEA1	TMEM87A	ENPP2	SLC2A5	NUTM2A-AS1	SORBS3	TUSC2	KLHL28	MFN2	GGT1	CCDC88C	ZNF829	ELAC1	PHF3	RP11-165M1.3	PDIA6	SUV420H2	ERO1L	TOPORS	AFTPH	NSMCE4A	AC004381.7	NFE2L2	ZMYM5	CYP4A22-AS1	XXBAC-BPG181M17.5	ELMOD3	LANCL2	PABPC1	COPB1	QSOX1	RP11-834C11.3	EXOSC1	RPS15A	RP11-412D9.4	C19ORF12	SGOL1-AS1	ASB2	ZNF397	SNAPC2	RAB23	IL13RA1	FAM71F2	RP1-90L6.2	ARID3A	HDAC6	AIG1	ANKRD49	PIK3R4	TPM4	CTC-503J8.4	RBM28	ATAT1	CENPI	RP13-1032I1.7	MIA3	AC098617.1	DHRS1	CTD-2033A16.3	XBP1	RP11-403P17.3	CREBZF	PSMB7	SNAI3-AS1	ZNF616	PRKDC	AC105760.2	CEBPZ	AC007246.3	COX19	FEZ2	DOCK2	CLP1	C15ORF39	GOLIM4	ZNF154	RP13-228J13.1	TRMT12	KIAA1731	ZNF512	MBIP	DOK1	UTY	LNPEP	LONRF1	MAGOHB	DCDC2B	STXBP5L	SULF2	CARS-AS1	MYO1A	EIF4EBP2	NEK8	AC016722.4	TMED1	MFI2-AS1	RP13-270P17.1	MPV17L	KCNQ1	LHFPL4	VMP1	DNAJB9	LINC00984	KDM4A	EIF3B	TAF13	KXD1	USP45	YTHDF1	AC091132.1	CCR5	NKTR	EXTL2																																																																																																																																																																																																																																																																																				
HUMAN_MICROGLIA_TRANSCRIPTOMICS	MATHYS_2019_1	RANKED		SPP1	CD81	IFI44L	APOE	TMEM2	RASGEF1B	LINGO1	PTPRG	APOC1	RORA	SAT1	C1QC	RPS19	SYTL3	NAMPT	SNCA	CACNA1A	RPLP1	VSIG4	EPSTI1	ZC3HAV1	BHLHE41	SRGN	SLC26A3	HDAC9	RPL18A	XAF1	RNF149	SLC1A3	SAMD9L	NR4A2	IFNGR1	MYO1E	IFIT3	RPL7A	SLC1A5	CEBPA	RPS28	RABGAP1L	TMBIM6	TNFRSF1B	DTNA	IFI6	RPS2	HS3ST4	RPL28	FCGBP	GPX1	RAD51B	CSF1R	OXR1	RNF144B	PTMA	LPCAT2	SELPLG	ARMC9	TREM2	CD164	LHFPL2	ZC3H12C	ADGRG1	SHTN1	NPAS3	RPL18	CHN2	PARP14	RGS1	SRPK1	RPL13	BMP2K	EMID1	ARL17B	TRPC1	PDE7A	SIGLEC1	ARHGAP9	MX2	THOC6	RPL36	ZNF90	RUNX3	PFN1	RCAN2	FOSL2	SOCS6	DPYD	ANKRD40	TXNRD1	ITK	MAP1A	TMEM119	NR4A3	TUBA4A	PPHLN1	TLR7	FSCN1	SMCHD1	RADIL	PIGQ	HIVEP2	VGLL4	MCF2L2	TUBB2A	RAB11FIP3	SPARCL1	SLTM	PCDH9	MYADM	TSC22D3	MAN2A1	RPS16	SAMD12	LAPTM5	CD74	FTL	FTH1	RPS27	MAF	CLEC5A	XPO5	RPL13A	RPL23	IL17RA	MTRNR2L12	IRF8	ATP6V1A	RPS17	BAHD1	ISG15	SIPA1L1	ATRN	FMN1	C3	MX1	ACTB	CDK6	FYN	SMC3	CD14	TAF1D	MAP1LC3A	SPOCK2	CD83	TMED8	STARD13	PDE4B	PPP2R5C	RPS14	RPS27A	PWP1	PRPF40A	UCHL1	LRRC4	DHRS9	PREPL	DEGS1	EIF3A	CMPK2	STX12	HLA-DRA	RPS5	HSCB	LRRC16A	KDM5B	RACGAP1	FLT1	TMEM116	ADGRD1	ICA1	GYPC	NR4A1	KCNC2	MAML2	MTCL1	NEK10	STAB1	PGS1	EXOG	SSR3	MMP24	SKAP2	LIMK2	PLTP	PTTG1IP	RAPGEF1	RPL22L1	RNF213	PRKCA	GZMB	PRPF19	HMHA1	GDI2	CBL	KCNIP4	CCDC117	SUSD6	P2RY12	TMEM185A	NGFRAP1	NKIRAS1	DMTF1	LRR1	TMSB4X	ITM2B	YES1	CMC2	PDE4D	PCP4	CBWD7	UBE2E3	IDI1	PLXNB2	ZNF117	HSH2D	B3GNT5	CNOT10	FAM65B	CTSH	CAP1	STAT4	TYMP	CMTM3	MARCKS	PHF20	RPS3	ADK	CD163L1	ICMT	TPR	EVI2B	FAU	P2RY14	CPSF1	CAPG	UFC1	PRDX4	TSPO	MTFR1	SLC47A1	MAP3K8	ACTG1	CPVL	MYOF	DOCK10	EGLN3	KIAA2026	RP11-717K11.2	APOA1BP	BAP1	FAM189B	ZFAND2A	AIM1	CDC25B	RPS29	OS9	SERF2	SLC22A23	DENND5A	RPL35	ZNF81	ZKSCAN8	ERGIC2	NCALD	EML5	IRF1	SUPT16H	SMCO4	MITF	CCDC170	PBXIP1	IDE	HIF1A	SPON1	TESC	CTSB	VPS37B	HPGDS	HLA-DRB5	RASAL2	RBM26	CYTL1	ATP10A	UBE3B	HERPUD2	GAS6	SSU72	NINJ1	CBLB	LYL1	GPR155	KLF12	APMAP	TBC1D5	KCTD12	ANGEL1	FBRSL1	RPS6KA4	ITGB2	NHLRC2	GTF3C5	SELM	AGTRAP	ESRRB	SLC38A1	CLCN7	NHSL1	PRMT5	GPANK1	ATP2B4	KLHL5	TMSB10	RAB1A	GLDN	ANXA11	DNM2	HYOU1	CPA6	RSRC2	CST3	AGBL5	VCP	ZBTB41	KALRN	PTPN22	PDE8A	RNF212B	RILP	ZNF346	WDR76	MRPL51	CPM	PLEKHA7	SIPA1L2	PRKCQ	FAM127B	GCFC2	HSP90B1	OGFRL1	TRIM25	MSMO1	ZNF267	GPD1L	CPD	QARS	EXT1	COL8A2	SAMD3	DRC3	HK3	AGPS	CMTM6	OSBPL3	GTF2H2	C9ORF3	ATG4D	GPAT3	MYO6	MS4A14	HCLS1	ZNF623	FAM20A	CCT6A	TK2	GPATCH2L	SPRY1	FKBP4	TYROBP	TMEM181	SUPT6H	IRF2BP2	RGS7	CTIF	ALCAM	MPHOSPH8	TTL	RP11-514O12.4	PARP9	RPL37A	ABCE1	ZFP14	PEBP1	LAP3	APOBR	ZNF407	SH3BGRL	SLC39A10	IL6ST	FAM49A	SLC25A1	SCYL1	ISG20	SESN1	UTY	IPPK	TNIK	WDR41	HNRNPR	PRAM1	C20ORF24	SMIM4	CHI3L1	TCP1	APBA1	FNBP1	UBASH3B	TANC2	CALHM2	FAXDC2	TPP1	RPL41	KIF1B	ZNF573	RFC4	RNF187	IKBKB	SNX9	LCP2	KLRF1	GAA	ZNF226	SRPRB	SRSF7	SQSTM1	PLCB3	GXYLT1	C5ORF42	MBNL1	DCUN1D2	LPL	ZNF257	ACSL1	GALNT11	N4BP1	PES1	CDK2AP2	LMO7	TAF1A	NOP16	RBM15	HS1BP3	PSTPIP1	ACADSB	SREK1	CAPN3	PAFAH2	IFIT1	GNLY	GPM6A	NHSL2	XPO7	KIAA1429	KRCC1	ETV5	EPS8	LAPTM4B	GRASP	CENPI	TIMP3	STARD4	CD5	KLRB1	RASGRP1	L3HYPDH	ZNF18	GNG3	FAM199X	TXNRD2	JRK	SMAD5	BCL11B	ADGRG6	PHACTR1	R3HDM1	LYN	ZNF703	ANKRD30BL	PER1	TKT	SYT17	SMURF2	SPTAN1	AOAH	RPS6	SEC23B	PLD1	ZNFX1	SRSF3	LUZP1	TMEM62	RPL27	BBS2	ADPRHL2	TNKS2	C4ORF27	OXCT1	CLU	CALR	TMEM178B	GNAI2	EFCAB7	PFKFB4	LTB	CBWD5	SCN1B	KCMF1	FKBP9	VPS26A	SIRPA	C1ORF162	TAB2	SYT1	PILRA	SPTLC3	IL3RA	FMNL1	SPATA20	RABL6	MAGI2	DAZAP1	DYNC1I2	RXRB	JAKMIP2	RSAD2	ACAP3	SPESP1	GLT8D1	NFKBID	CNNM4	MVD	TNIP2	MTMR8	MAPRE1	DAP	SLC16A3	LIPA	TET2	CNKSR2	POLR2E	RAB27A	LRRC7	RNASEH2C	TMA7	ATP8B4	B4GALT4	LMTK2	PPP1R9B	ZNF557	ARL13B	CA11	LAT2	NAGK	SAP30BP	CAB39	TMEM41B	PPARD	C1QB	CNPY3	QSOX2	MOB1B	AREG	DUSP7	RBM42	ACOT8	CCBL1	SMCR8	TARS	ARMCX3	STMN2	CRADD	EPB41L3	DHRS3	WHSC1L1	RPL38	S100A10	CYB5R1	LRMP	DOLPP1	CORO2A	B3GALT6	MPP6	GRIK5	KDM5D	GRIA4	CD180	HPSE	KATNAL2	GALNT6	CYB5R3	ACAT1	PRKAR1A	SLC35D2	RAP1GAP2	DUSP16	USP6NL	DYNLRB1	IFNGR2	PPARG	MTMR3	TUBGCP5	MBIP	PSMA5	ZRSR2	SLC2A3	VPS29	ANK2	GOLGA4	LPAR6	LY86	A2M	GLRX	RFC2	SPI1	SEMA5A	TNFRSF25	CCNH	TNFRSF11A	SCG5	ADGRE5	MAP3K14	INPP5D	P4HB	SARM1	HSP90AB1	KCNMA1	LUZP2	DEF6	LMO2	FKBP2	EIF5B	RITA1	S1PR5	DNAH7	BAG6	ALKBH5	COPA	SCAMP2	TBC1D14	NUCB1	NFE2L2	PGM5	KCNQ1	SLC25A6	DDX39A	PEBP4	PRSS23	PKDCC	G6PD	FECH	H1F0	CXCR4	PRKRA	GRN	RPL3	IPO11	NOL11	PTPRS	HSD17B4	MED14	ZNF862	MYBL1	MANBAL	CADPS2	PRKRIP1	PRTFDC1	DTX3L	RNF167	ITFG1	SMURF1	C1GALT1	PLXDC2	KDM5C	CROCC	TBC1D2B	H3F3B	USF2	ANKRD17	CTCF	GPX4	USP53	ENPP3	PRDX3	DLG2	PROS1	NRP2	B2M	AKAP13	SPTLC2	DDX49	RBMS2	CACNG3	PRDM1	CTDSP2	IGF1	CHST11	C15ORF61	PPP1R3E	KAT6A	BCS1L	ABCB9	GTF2E1	TRIO	TMEM150A	GNG5	SLC6A6	LMTK3	MED11	PGM2	AHSA2	PTDSS2	C1ORF228	FANCC	PRR3	ANKRD49	OXA1L	UBA52	SCYL2	OSTF1	LGMN	SCAPER	PRKCB	NAV3	UBE2E2	ELMO2	CD96	ARSG	MMD	FAM89A	PPDPF	RALGAPB	OSBPL5	RNF24	NPL	CACNG8	TTC21A	GRPEL1	MEGF8	TSPAN33	C2ORF61	PIWIL4	ESRRG	CERS2	RPS15A	MRPL18	FCGRT	ADAM9	STK17A	CHPT1	KANSL1	CUX2	UQCRQ	HECTD2	ARHGAP21	ZMYND11	KLRC1	ATF6	POLE3	ZNF689	ERCC2	NIT2	IL1B	MRPL13	LARP7	ZNF317	RPAP2	SAMD9	TMEM258	AKIRIN2	NAPG	EEF1D	MRPL3	TRMT10C	UBB	GCLC	MGEA5	RPS8	ZNF148	CCDC154	WDR66	MPDZ	TCTE3	CHGB	CNTN6	TMC2	F2R	MTRNR2L1	ZCCHC4	THSD7A	TPTE2	LMAN1	GOLGA2	GSTO1	TXK	KANK2	DPF2	GRAPL	CMC1	GCLM	BCO2	ERCC1	SNAP23	NBPF1	PON2	IGBP1	CDC37	GTF2F2	PTPRD	TANC1	TBC1D9	PPIG	PITPNC1	ACACA	RPS7	MIB1	RPS15	RPL19	NCR1	CTR9	TUBGCP2	RPL6	SRFBP1	LRRN1	PANX1	USP28	NELFCD	KIAA1107	EPDR1	HGF	USP48	SYTL2	ERI1	CD247	TOMM7	ACTR3	SMAP1	SYNRG	BST2	CD28	KCNJ6	TAF6L	SMIM13	ZNF74	RP11-159D12.5	WDR77	LILRA4	EME2	GABRB2	ZDHHC4	PKD2L2	DHX58	ERCC5	STOML1	RGS16	ZNF544	ABCA3	CASP2	DEF8	UPF1	GZMA	CC2D1A	RAB1B	LSM4	ENTPD4	AGBL1	VAPB	DYX1C1	SF3B3	ZNF789	CTNND2	ATG4B	MED23	RPSA	EIF2AK2	CHD2	PRR14L	RBM39	HNRNPK	CANX	CTTNBP2NL	DOPEY2	PICALM	SYK	EZH2	BLZF1	CNOT11	SURF1	CMKLR1	DSCAM	RBM10	ASB7	PSAP	CLEC1A	CTD-3088G3.8	SAV1	GAP43	RGS2	CRY2	NDUFS8	THEMIS2	NRXN1	CD68	IL15	SRSF8	CENPT	RIC8B	CBFA2T2	TTC3	SLC25A37	QKI	TBXAS1	KLF2	ZNF804A	CELF4	FAM217B	AGTPBP1	NFYC	PYGL	SORT1	TRIT1	RPS6KA3	BIRC3	MORC3	FGD4	MAPRE3	DNAJC5	ATG16L2	PPIL3	PTGR1	CRIP2	SLC5A6	RASSF5	RPLP2	ARL11	RUNDC3A	KDSR	ESF1	CAMKV	RILPL1	CPED1	BANK1	NIPSNAP3B	CREB1	HVCN1	PCDH15	SRGAP2B	BEAN1	ENTHD2	MTRF1L	RPN1	RDH14	AXIN1	ARFGEF2	MYSM1	EIF4H	ILK	RPUSD4	RGS4	MFAP3	ZC3H4	LY6E	CFAP161	THSD7B	NGEF	RBMX	CCDC97	GABRG3	FANCD2	HNMT	LILRA1	AKAP8L	SYNE1	MYO1D	SDHA	ID2	PPT1	XRRA1	PUM1	SRSF6	MRRF	CYFIP1	TMEM131	LYST	NACA2	TYW1	PRPF39	MMRN1	PLOD1	NOC2L	THRB	DLEU7	NR1D2	HIAT1	SLC7A7	RPL10	CAPN10	GALNT8	CDK5R1	DCAF13	GATC	KCND3	PPP1R15B	TTN	ARFIP2	PAFAH1B3	MAP1S	BTN3A1	VARS2	PMVK	ACTR6	ARID5A	COG2	CREM	C9ORF142	SHISA5	EPRS	PGGT1B	LYPLA2	TCEAL3	PPP1R2	SP110	CTDSPL2	HIPK2	AP2A2	BTBD1	PPP2R2B	SLC38A10	AES	HLA-DRB1	CIITA	IGSF21	ELF1	AKAP10	EXOC4	ITGAL	MAP4K4	HBP1	ZZEF1	RPS6KA1	CCZ1B	MTHFD1	TIGD7	SNCB	IMP3	TMEM127	ZNF618	ZNF609	CCT3	EXOSC7	VDAC3	TP53BP1	SYNGR2	CDC27	ZDHHC18	SMARCE1	WDR5	KLHL9	PTP4A2	PPP1CB	CCL5	CPSF2	RPL37	PEAK1	C1QA	S100Z	ZNF264	ATP2A2	SLC35B1	RBBP4	PPP1R12A	GSN	ZFAND3	HELB	ZNF571	CRAT	PSMD12	ATAD2	BAG4	LCP1	C1D	NUP214	ERBB4	SLC9A1	CDIPT	DNASE2	USP12	SCAMP1	STK33	KIF27	SEMA6B	TMEM184B	RMND5A	RPS27L	CPEB4	EPM2A	PLA2G16	SPON2	NUP35	NRL	TCEAL2	EIF3F	KHDRBS3	AK2	VCL	RAB3GAP1	SNED1	LGALS9	KCNN4	JKAMP	SLFN5	ARCN1	TSPAN7	MRPL1	PFKFB3	LYPLAL1	RANBP2	UBOX5	BCAS2	TMPO	PIN1	TCP11L1	CLEC7A	PDE3B	CD2	PGBD5	GPSM3	ELK3	KLHL26	NOD2	LTBP2	NOCT	WDR92	MRPL10	ETS1	RAB11FIP1	GAB3	TMUB2	BRMS1L	MCM3	RRP1	SLC31A2	DOCK8	PPP6R2	TFIP11	PMP22	A1BG	PRR16	NAPRT	BOD1L1	ALOX5AP	DGKH	ANKRD12	PRPF18	RHOC	C1ORF216	CERCAM	RER1	ZNF589	MZT2A	IST1	STAT3	FAM129A	ADSS	MRPL35	VENTX	COPS2	SNRPB2	LARGE	RNF150	ARID2	CHMP5	PLEKHG1	CD302	AP1AR	ADCY3	POLD2	CIAPIN1	DGKE	ENPP1	ARHGEF2	STMN1	KIAA0930	PDSS1	KCTD5	VEZT	PPP4R3A	TTLL7	CACYBP	RLF	TRIM36	EIF4EBP1	CSDE1	SH3RF3	CRYM	LILRB2	C17ORF62	WDFY4	ABCA2	NEDD1	ATL3	TRAPPC12	RNF11	TPT1	STX11	HMP19	ARPC1B	BACH1	TGFB1	CCL4	IP6K2	CCDC127	SLC4A2	CAMK1D	INA	NDRG1	CLIP4	ARNT2	UNC80	TTLL3	PABPC1L	TBRG4	ELOVL6	DAPK3	LNX2	CRKL	EPB42	ELAVL4	PNKD	ARHGEF3	AHSA1	MRPS25	FAM69A	REEP3	CAPN1	NPIPB5	SPIRE1	CHN1	GABRB3	USP15	CCDC88A	DYRK1A	CTNNA1	RBBP8	ZNF461	CLECL1	PPP1R9A	RNF114	HLCS	HSD17B11	PTBP3	USP37	EMC10	SLA2	CAMLG	PAQR3	NPTN	ZFYVE9	METTL5	HINFP	C1ORF122	ZBTB34	CCDC94	SAMD1	SLC39A1	LETMD1	LY6H	FKBP3	PGM1	COPG1	CLIC1	DCAF8	FAM168B	DNAJB6	TM2D1	MAPT	ATPAF2	MARK2	FAM149B1	ZNF445	AP1G2	KCNMB4	ABI1	MAT2B	PDIA4	PLCL1	TMEM156	RALGPS2	FYB	KLF7	ZNF558	CRCP	COPRS	RBMX2	AIP	SLAIN1	ERP29	ALMS1	COPB2	NSL1	RASA2	SEPT9	FO538757.2	TFEC	RAP1A	UGT2B7	NDUFA3	ANKRA2	SYCP3	MCM8	MAP3K13	TMED10	MCL1	SIRT2	MCC	GID8	TJP2	PELI1	AK9	SCAF11	STK40	DCLK2	RHBDD1	P2RY11	SNCG	CCR5	EIF4E2	PLEKHH2	IKBIP	SLC44A1	SLMAP	PLEKHA8	RASSF8	CKAP4	DNAJC2	FAM135B	ST13	GID4	FURIN	EEF1B2	ZNF280D	MAP7D3	PBX1	ADCY7	STIM1	HBG2	CLNS1A	ZNF839	ANKS1A	C11ORF65	COG6	SP1	LMF1	ATRX	TMEM109	PMPCB	RNF14	USE1	RNF19A	WDR37	ZFHX3	SFXN3	CENPV	NAP1L3	TMEM5	ZNF512	OVOS2	ERI3	PRPSAP1	UBE2E1	GGCT	LSM1	TM7SF2	PCDH7	MSL2	JDP2	TARSL2	RUVBL2	C1ORF61	POLA1	C14ORF119	ST8SIA4	BTBD19	SIPA1	CALY	SZRD1	NOP10	NKD1	RRP7A	LSS	ABCA5	NARF	GCSH	EXOC2	THEM6	ZNF514	MRPL44	INPP5E	C14ORF93	FGF2	BCL10	PFAS	TNFRSF11B	SLC5A11	FCGR2B	ZNF367	PDE1A	TRIM16	TEX11	NUCB2	AMPD2	TRIM9	ECH1	FLAD1	TPRG1L	ABCA7	LRP10	CCDC92	KIAA0586	GPR135	REXO4	RBMS3	TAF12	ENY2	PPRC1	ALKBH1	MRS2	TMEM87B	SETD4	CREB5	SNRPC	PLEKHJ1	RALGPS1	TMEM255B	RAB3IL1	UBE2J1	ORC5	RBM19	APBA2	KIZ	CPNE1	PSMC5	ATP6V0E2	RPS12	TMEM144	TRIM56	C11ORF30	NKG7	RPL21	PLSCR1	TMEM55A	TMOD2	YEATS2	PUM3	ULK4	NBPF3	ENG	VIPAS39	PFDN1	SNX4	IFRD1	CORO1A	PYHIN1	DNAJC15	AKR1B1	CMTM7	RBFOX1	UNC13B	ADAMTS10	TMC6	GPATCH8	RCBTB2	MKRN3	RNASE10	C11ORF58	TPI1	CAPN7	LOXL3	LARP4B	NCK2	CD53	MAML3	PRPF4B	ZNF331	CD55	STAG3	SDK1	PKHD1	CARD14	PDE10A	RAB19	FSTL4	SYCP2L	HMGN5	SYNGR3	MYBBP1A	MORC4	ABT1	SLC25A27	FGFR1	CHD5	ZNF865	DNAJA4	STXBP2	CHMP7	ABCF1	CTD-3105H18.14	DGKQ	HERC6	RLIM	ICAM2	NUFIP1	KCNAB1	PYROXD2	USP49	GPI	TGIF1	STK35	SLC37A4	TTC38	ZBTB18	SLC25A38	NXF1	C3ORF38	ACBD5	RSL1D1	GATAD1	DNAJB1	POU6F1	FDFT1	FAM198B	POLB	MGME1	SPDYE5	SMC6	COPE	TMEM222	HPCAL1	C17ORF67	FAM91A1	CNDP2	ADAMTS17	FOXO1	GTF2IRD2	STK32B	MAP1B	NPC2	TLK1	TUBB4B	SLC25A42	CSK	DNAJC8	TMEM259	RTTN	R3HCC1L	CCNDBP1	PRDM11	PLEKHA2	RPL15	NSMAF	SNRNP70	SND1	FAM193B	RASA1	RP11-106M3.2	SCIN	RSRP1	SUGT1	SRGAP1	CCDC7	CNTRL	SPATA5	DOCK4	PSTPIP2	CASK	CABP4	PPIF	FIBP	POC5	TMEM243	FAM200B	ANKRD50	TRIM13	PCNT	IFT172	WDR45B	JMJD6	NAPEPLD	ASXL1	ZNF710	MEF2C	PUS7	FAM228B	TBC1D7	RASGRP3	ZNF786	ARMC1	MAP4K1	NOTCH1	AKT3	CMSS1	ALDH7A1	MOAP1	RAB3A	NDRG4	RAB11B	AFF3	ARHGEF10	PLGRKT	TXNDC15	HSPA1B	GPR34	ZNF480	RPL26L1	PSMA3	L3MBTL3	ZNF691	LAMP2	AP3M1	NACC1	NOP56	TRA2B	LUC7L3	YWHAQ	GNAO1	GALNT10	WDR60	GABRB1	SMARCA2	EIF3M	TGFBR3	UBA7	RBFOX2	ZSCAN5A	ANXA6	RUVBL1	TNKS	PCNX	PRPF8	DSTN	TMEM94	MAST2	PRRC1	KIAA1549L	IL1RAPL1	RRM1	NGDN	C1ORF56	PGAM1	MILR1	BAX	SNX20	PARVB	USB1	UBE2Q1	TXN	CX3CR1	MECOM	TSPAN5	ZMYM2	SNX3	GIT1	PPP6C	SIMC1	SCARB2	EPB41L2	CDKL3	TTI1	RCL1	MPV17	PHB	SLC27A4	DIP2B	SORCS1	NCKAP1	IFI27L2	GLCE	PLIN2	HLA-DQA1	ITFG2	MYEF2	OAS1	ARRB2	ATG10	RPL36AL	TMC7	MTMR1	C11ORF73	MYO15B	GLA	TRIM26	RNF44	RHOG	YAE1D1	UFSP2	ACAD10	LRPAP1	NDUFB9	CTD-2349B8.1	POLR3F	MEPCE	ADHFE1	ZSCAN18	ZNF587	MFSD2A	UAP1L1	ZNF440	C7ORF31	TMEM126A	TMEM169	COL14A1	TAOK2	YEATS4	ALK	DNAH8	TRDMT1	PAPPA2	ARFRP1	FBXO30	CARF	ZFP3	COA4	GPLD1	TFRC	HMBS	COL5A1	DNHD1	SIAH1	PPP4C	ENPP4	ALDH1L2	FAM169A	IER5	ARG2	STK39	DFNB59	ECD	CASP10	PCMTD2	NPM1	UPP2	TMF1	PARP15	NUP133	BEX1	RMND5B	ORAI1	PROCR	CYHR1	NPAT	SIGIRR	HIATL1	ZNF624	C5ORF56	RAB28	SLC25A5	OSBP	GABBR2	CGGBP1	CERS6	ZNF24	SF3B2	RIMS2	THRAP3	NRXN3	PXN	FBXO7	CNTN4	CSMD1	STK38	RPS25	ZNF529	ADGRB3	KHDRBS1	AVL9	FBXW11	SEC14L1	SREBF2	RAP1B	HNRNPD	GALNT2	SMYD3	SIPA1L3	BUB3	CEP104	RALY	CHD9	DST	PNISR	EPC1	INO80D	KIAA1328	DDX10	ITSN2	CPT1A	FBXL13	SETD7	COL19A1	BLMH	NNT	DNAH3	C18ORF8	PPP3CC	STEAP3	THOC2	AP2S1	ZNF106	CADPS	DLGAP2	STARD3	SNRNP200	PPP1R16B	HDAC1	KDM1B	CCNK	TANK	DNAJB14	RIPK1	INTS1	DGCR8	SPHK2	THOC5	HLA-DMB	ARNTL	PSRC1	C11ORF54	MAPKAPK3	HNRNPA2B1	CSF2RA	PLBD1	ZNF12	SYT6	SMARCD2	PTBP1	LZTFL1	TMTC1	THAP3	IFT57	WFDC10B	CDKN1C	INF2	HAVCR1	S1PR4	ASNA1	SSRP1	MRAS	GPRC5C	C2ORF76	FAM212A	NRBF2	MIIP	LHFPL3	SMG9	MRPL33	ACTR3B	UNC5B	SLIT2	ACSL5	RFNG	SERINC1	IDH3A	CAPZA2	PIK3R4	ARPC1A	FAR1	GPC6	USP8	BID	NDUFA2	MEF2A	NAP1L2	THEMIS	TERF2IP	MAGI3	SLC25A44	MICALL1	USHBP1	ASPHD1	HMGA1	IQCH	SNX32	SNRPN	GOLIM4	SKA2	GIGYF2	CTSC	GSTCD	SHF	PLEKHG5	MOBP	FCMR	PDE3A	DPCD	HAUS5	SPATS2L	ZNF335	RNF25	SLC35B4	SYTL1	METAP1	RFC1	GMEB2	ZNF146	TRPC4AP	MRC2	INPP1	DENND1A	ATP8B3	SNAP25	SLC16A4	ERLIN1	DCAF5	TCF25	SLC25A25	GATM	ERCC6L2	SUV420H1	GSTP1	MAP4K2	FRYL	VAV1	DHX8	C3AR1	MAPKAP1	GNA12	NSMF	MAGEH1	ZNF790	PTPN23	SLC25A16	ZNF84	TMEM220	MIA3	EPHB2	ODF2L	WBP1L	UBXN2A	BCAT1	USP22	MLLT6	ZSWIM8	RB1	FUT11	NAB1	RNFT1	ZBTB17	PDGFD	RIC8A	BTG3	NINJ2	SIAH2	ARSA	ASRGL1	TEX264	SETD1B	RHOH	NUDT21	LAPTM4A	KBTBD7	ABCC1	ABHD2	RGL2	RASSF2	HDX	CPSF6	SLC38A2	TTC27	ARHGAP32	ACP6	CCDC57	PAQR8	ZSWIM6	PHC3	WBSCR22	SNRNP35	TRAF3IP2	PSME2	SHC3	LRRC75A	ZRANB2	SH3PXD2B	THOP1	ZNF397	SNX10	BRINP2	INPPL1	KATNAL1	ADCK3	HPRT1	LRFN5	MLX	POLL	C15ORF40	INPP5K	NOC3L	VPS26B	UBL5	CHPF2	HPS3	ATP8B2	KCNMB3	TSN	POR	ATP6V1B2	SDHC	UBE2A	ABCA1	IMP4	METTL9	IRS2	TVP23B	UQCC1	ARL5A	C1ORF27	CCDC148	VAV3	OXSR1	CAMK4	NTM	SNTG2	CSTB	TOR1B	METAP1D	C4ORF19	PSMD8	TCEANC2	HLA-A	TTF1	ABCA9	TIGD1	ZSCAN2	GFRA2	ALS2CR11	C16ORF95	TRPT1	POMC	MRPS10	CLSPN	NR2C2AP	DHX33	ROR2	BAG2	DCDC1	CD9	CCDC67	FEM1A	BAG3	MSANTD4	CDPF1	KIAA1211	ZNF674	TPM2	GSE1	SNPH	BRD8	TOR1AIP1	PRR11	IL15RA	COX7A2	KHSRP	SLC30A8	U2AF2	ZNF169	TCEANC	PDRG1	FAM195B	PLEKHA6	MRPS7	C1ORF50	PGPEP1	UCP2	CRTAP	BMP7	PUS7L	PLA2R1	DDX60L	IRAK1BP1	AP4S1	RSAD1	WIPI1	FUNDC1	SNUPN	ARHGAP42	LONP1	DNAJA3	UHRF1BP1L	TNFSF10	GANC	SNAPC3	APBB3	DPYSL2	GCC2	PIGN	TOMM70A	ASXL2	COLGALT1	TTC17	POU2F2	KCNJ5	GAPVD1	MRPS5	CAPZB	HSD17B14	AZI2	PARP4	IBTK	TFB2M	ERCC6	DUSP23	MTHFD2L	SPRYD4	LLFOS-48D6.2	MROH8	DOK2	RP11-176H8.1	HS3ST1	ST8SIA6	PPP2R1B	SEPT3	GPRASP1	PSMD7	MOB1A	NDUFA8	PHF12	EPG5	S100A6	GATS	MRPL20	PAPOLG	B4GALT5	CHCHD10	RCC1	POLE2	MSH2	CSTF3	PWWP2A	NOP58	NPC1	USP25	DCBLD1	PTK2B	ATXN1	ZFP36L1	RNF157	ANTXR1	MACF1	HP1BP3	WDR11	GNAQ	RABAC1	RAP1GDS1	LUC7L	PLGLB1	TRMT1L	SDHB	BUD31	SMARCA5	ADGRE2	MCU	PDE4DIP	DNAJC11	SENP5	SH3RF1	SERPING1	SERPINB1	ZNF595	FAM159A	KDM2A	BICD1	SYNPO2	ALDH16A1	RPS10-NUDT3	SPATA2L	FBF1	MORN1	DAPL1	C1GALT1C1	RUNX1T1	SORCS3	NSG1	JPH4	NDN	ADAMTS12	HIST1H1D	GPX7	SS18L2	LRP12	B4GALT3	ZMAT4	CIB1	CHCHD1	NFIX	YIPF5	EBP	JAM3	SLFN13	PPP1R8	ZW10	FDPS	GRIK1	GK	IFT52	KDM2B	PRR13	NME3	LACTB2	METTL7A	NT5DC1	SPECC1	C11ORF49	SPG11	USP33	FARP1	MYCBP2	EXOSC1	OCEL1	SOCS3	PLPPR2	BLACE	TACO1	CCT5	RUSC1	MIEF1	TBC1D10A	MTO1	SEL1L	ZNHIT6	HTRA2	WNT2B	ZNF235	SPNS2	CLEC17A	RHD	CSTF2	ECHDC1	HDHD2	FAM214B	RTN2	SEZ6L2	LANCL1	MRPL52	KLC1	IL21R	CLHC1	SAFB	CD63	IL13RA1	RPAIN	ARHGAP24	LIMA1	KCTD3	VTI1A	MAPK8IP3	NAV2	CYB5R4	PKN1	SERPINB9	CYC1	MTURN	OOEP	CXCL12	CREG1	C2CD2	NCOA4	SPATS2	SSR2	ATP2B1	OSBPL8	TMOD1	MAP3K19	FERMT3	UCHL3	ACSM5	GNAS	BBS7	COPS4	NPEPPS	CLPB	UNC93B1	ATPAF1	NMRAL1	FADS2	RGL1	CH25H	SERGEF	CLPTM1	CDKN1A	PCED1A	ZNF569	CCT8	TANGO6	MARS	GPAA1	DHX38	SCARF1	TADA2A	SERINC3	ETNK1	EXOC7	PECR	PRR12	CCDC180	UBQLN2	FAHD1	MPP7	ME3	PHC1	H2AFY2	TCTN3	RFX1	FAM160A2	WBSCR16	SLC26A2	ATP5G2	FAF1	C17ORF89	NADSYN1	RPS20	SLC35F1	PNPLA2	SLC39A14	GOLGA8B	TBC1D31	ABHD15	H3F3A	RPH3A	PARP1	GNAL	RNF166	SETDB1	ENOX2	NCOA7	MTTP	PNMA1	PAQR5	TEC	MIER2	TINF2	PLXNC1	MSI2	AC092835.2	STAT5A	CCDC137	COMMD4	CHCHD6	CTTNBP2	MRPL54	SCAMP4	EBNA1BP2	KBTBD3	RNF141	FAM3A	ACOT11	RNPC3	MRPL23	HAUS6	SLC31A1	ANKRD27	JAM2	ZNF330	MFNG	SURF6	PRDM4	SASH3	SEPW1	ZNF283	SACM1L	FEZ2	GALNT18	TTC39C	SYNJ2	ARHGDIA	PIEZO1	MPDU1	TRMT1	ZNF160	ANOS1	NCF1	APAF1	DROSHA	TMUB1	ALDH18A1	TEFM	POLR2L	DNAJC13	ACLY	TRMT44	ZNF444	CLCN3	EFCAB13	SLC25A33	GLO1	FAM78A	PARP11	VIM	CDH4	WASF2	NIPAL3	CAT	UROD	DERL1	PDCD6	PNPLA6	ITGA9	IVNS1ABP	ILF3	RANGRF	ZNRF2	EBI3	BTRC	TSGA10	CYP2S1	GALNT16	ZNF320	CXORF56	RAB3D	TM2D2	EEF1A2	IL17RC	HRSP12	LRRC29	TNR	CNTN2	CLMP	UBE2D4	TMEM101	BAD	PHF13	DOK5	SRF	STK26	SCAF1	ZNF227	MRPL47	APLP1	KLHDC4	BOLA1	SYCP2	STRAP	CHST1	MAD2L2	KCTD8	PRMT1	PRUNE2	DHFRL1	CTD-3105H18.16	LSP1	C11ORF84	PIGC	ANXA4	AKT2	HACD2	NBPF11	TLN1	UTP6	PRPF3	MAMDC2	PFDN5	RAB4A	DHRS4L2	PTCHD4	CARD9	CLOCK	ATP6V0B	C4ORF36	TELO2	SMYD4	CD37	MAPKAPK5	ANXA1	FTCDNL1	PPFIA1	RECK	CLK4	TUFM	KIAA0556	PHIP	TAGAP	TXNL1	P2RX7	KIAA1468	INSR	TRIP12	ZNF592	BAZ2B	HPS1	KCNQ3	HECA	BET1	TBC1D17	ZBP1	ATG9A	JAKMIP1	SYVN1	PPIL1	FANK1	PLCE1	PZP	KLHL20	XXYLT1	APOL2	SLC45A4	ELP2	EGLN1	EED	ZNF302	AAK1	ARGLU1	ZNF613	KCNH7	BEX5	ANKRD24	PDE11A	CST7	ZMIZ2	FBXO21	KIN	MTG2	C19ORF25	ZFP30	PLCXD3	INPP4B	RIF1	TECPR2	ACADM	CUTC	SYMPK	ADRBK1	ANKRD13A	CMIP	FAR2	SLC46A1	VPS45	TDP2	ZNF232	RALGDS	TDG	KTN1	GPATCH1	MOB2	SLC12A5	APOLD1	DIP2C	GRB2	SLC40A1	AFAP1	TAF13	RBM8A	TXNDC9	NDUFA6	ZNF546	CMAS	AGPAT4	OCRL	NUDCD1	STK17B	PAPD5	FKBP15	C14ORF37	CLEC19A	SCAI	KCNC4	TRUB1	PHLDB1	RRAS	HOMEZ	GRM1	SCRIB	RP11-977G19.10	TAGLN3	UAP1	ACTR5	BAALC	OCLN	RNF181	IL7R	TCEA2	G6PC3	TMED7-TICAM2	METTL3	SEMA3A	ZBED4	DNAJA2	GUCY1A3	TSC2	ZNF512B	C5ORF63	ATP13A1	COX5B	BACH2	RINL	MGRN1	FRRS1	PHB2	NGLY1	GBP3	ITGA4	EIF4G2	NLGN4Y	F8	CLTA	SEPT6	OGFOD1	DYSF	LIN54	ARHGEF10L	CDK11B	EEF2	CLASP2	ATP11A	ZNF251	ATP11B	BSDC1	BIN1	RNF175	TGFBR1	LRRK1	CALN1	PCK2	NPY1R	EPT1	TTC23	CSAD	DGCR6L	TTC1	GOLGB1	TMEM117	HAVCR2	CLEC4E	SASH1	CASP6	ZDHHC19	DNM3	LBR	NPRL3	FAM102A	MLXIPL	CLVS1	MRPL22	TCEAL5	TRAPPC1	SERP2	MED4	APOBEC3G	HMGN2	CNKSR3	ARL4A	HNRNPLL	ACTR2	IFT122	GPR158	GLYR1	ZMPSTE24	NUP205	CBWD1	CLSTN1	CTSZ	PLAUR	DDX46	CEP68	PIGF	ZCCHC6	FES	RELL1	PPP1CA	RBM25	RAB2A	TUBB	C1ORF131	ENGASE	LRIG2	CAMK2N1	SIRT1	STAT2	DOT1L	NADK	RPAP3	TRMT13	INTS8	C18ORF25	COCH	JMY	EDIL3	KDM1A	ARID3B	PHF14	SORL1	CEP295	ORC2	TRIM2	POLDIP2	HIST2H2BE	TMEM120B	ANK3	DHX32	GPR137C	LARP1	TBC1D8	RPL4	LINGO2	AASS	FKRP	PGRMC2	BTBD2	DLGAP1	ZNF608	PARG	CHKA	CCDC50	LLPH	NDUFS7	OTUD3	PLOD3	RAE1	SHMT1	C12ORF4	TRMU	PTAFR	RBAK-RBAKDN	NUCKS1	PRKCE	TACC3	RAN	ATP10D	IFIT2	SLC25A20	GBGT1	AHNAK	NSUN2	METTL21A	MTCH1	ZGRF1	BCL7B	PRDM15	UACA	NR3C1	RTCA	MED13L	SNU13	MFAP1	NMNAT2	UBE2H	HNRNPDL	PTPRT	DPY19L1	CTNNBL1	RTCB	MEI4	PTPN9	GTF3C1	SUGP2	PPP2R1A	ZFYVE19	ZNF236	MGAT4B	PTEN	ZNF821	RP11-314N13.10	FBXO46	RP11-729L2.2	ZNF708	ASPH	C2ORF88	ERMN	ZNF383	L3MBTL2	GNB2L1	FDX1	ZC3H14	CEBPD	CCSER2	ZFP36L2	ERP44	ARHGAP22	SLC16A5	RPGRIP1	ARMC5	GNPNAT1	MID1IP1	ZNF891	FBXO8	METTL14	PLPP1	NPIPB4	SLAMF6	DNAJC7	PLEC	P3H1	RBL1	MICAL1	ZNF765	PPP3CA	ADAP2	TERF1	PPIB	RP11-287D1.3	ERC1	RP11-295P9.13	ZSWIM4	LILRA6	FBXL7	NRAS	CALCOCO2	FGD2	MUL1	IRF7	GHITM	LYRM4	DAB1	COG8	NME4	HECTD3	TDRD10	CCDC134	AIFM2	MTRNR2L8	ARAF	COL23A1	SLC12A2	BTD	LGALS3BP	CUL7	SQRDL	NSMCE4A	STT3A	SLC8A2	PCSK2	SPCS2	NOB1	FBXW5	DIS3L2	ZC3H7A	MAP3K5	FOS	EYS	P4HTM	RNF113A	PDK3	TRAPPC3	MTFR1L	ADAMTS15	GNAI1	LUC7L2	NSFL1C	PRPF38A	IFI44	DDX26B	PIP4K2A	PNN	PDSS2	SLC17A5	L3MBTL4	PDCD5	DYRK2	OPCML	STXBP5L	ZBTB11	FGL1	KCNK6	MRC1	SLC2A9	EIF2S3L	ARHGAP31	TRPM7	AXL	C14ORF1	FOXN3	TCEAL4	C15ORF57	CSRP2BP	PHACTR4	NR6A1	SEPT1	CUL9	SLC35A5	ST3GAL6	NXN	SVIL	CEP89	ZCCHC8	COX20	SLC8A1	RHBDD2	DDX56	AUTS2	N4BP2L2	PLB1	IFI16	S100PBP	MMS22L	COMMD6	NT5C	SCRG1	TNFAIP8	ATP5A1	AKT1	NOSIP	C2CD5	KIAA1109	FLNA	GK5	HAGH	FUT10	MTERF4	MB21D2	CCDC125	MALT1	C6ORF1	ZFR	HHEX	C16ORF45	PTRH2	ATP6V1C1	ALOX5	KIF13B	ZSCAN9	MID1	MAPK3	USP18	HDDC2	GM2A	SCML1	WIPF3	ASCC2	PTCD3	ERCC4	LMBR1	SGF29	MAN2B1	MTERF2	PHEX	CD226	SRRM2	EHD4	AMICA1	NEU1	TP53BP2	PDIA6	BAZ1A	PRCP	PRC1	ANKDD1B	TEX14	FN1	HCFC1R1	FAM104A	STXBP1	INTS7	MTMR2	ATF2	NUPL2	ARPP19	SLC23A2	EPC2	POM121	PRDM2	PTGES3	WDR33	RAB20	RAPGEF2	WDR6	GSPT1	TUBB8	NAA50	CRTC2	CDH10	AGA	MYH14	AK1	THY1	RSL24D1	SYT4	PCNA	RIMBP2	CTD-2561J22.3	IQSEC1	SMUG1	RNF126	PFDN4	RRAGC	MDN1	RBBP6	IRAK2	MICAL2	ACTR10	MDFIC	KIAA0141	ARL8A	AURKAIP1	GLG1	LRCH3	MEST	PKD2	POT1	BNIP3L	HTATSF1	NIPBL	RAB21	EDA2R	PPP1R3B	SUGP1	PRDX5	TCOF1	VAPA	SIRPB2	SSH2	LTBP4	ZNF684	ZNF808	TPM1	NTRK3	YPEL3	ZHX2	SIRT6	ZNF692	ERC2	CENPC	HACE1	NUP54	BECN1	TBC1D4	TRAM2	PPP2R5B	TBC1D10C	PRPF38B	EML3	PYM1	CTSS	TRAP1	RDH13	ALG14	DDAH1	ITGAE	CIT	BRCA2	SLC52A2	TFDP1	XBP1	ZNF552	ST3GAL1	TOP3A	KPNA2	PQBP1	KLHL8	NOS1AP	MRPS31	ZNF263	EEFSEC	SMG7	PLXNA4	EEF1A1	PKN2	GTF3A	DHTKD1	DENND6A	TWF1	IFITM10	WDR25	MCEE	ACTR1B	ZFAND1	ATPIF1	MAN1B1	TMX3	SLIRP	ESR1	PHAX	TSSC4	M6PR	PYURF	TRAPPC6B	BRE	LIPC	SETD2	ZNF212	RNF139	BTN3A2	CHST12	NUP58	KAT6B	MAD1L1	UBE2J2	PCM1	SERP1	ARHGDIB	MTHFS	RP11-403P17.5	YARS2	SMARCAL1	UBXN2B	N4BP2	DOCK9	FNDC3B	FGR	MNDA	BCAS3	DCK	TMEM218	FOXP1	COX7A2L	VPS50	BMPR1A	PTPRN	NONO	MED24	PRR5	FAM208B	MARK3	TM9SF4	ZNF525	CCND3	PNP	RFX5	NKAIN3	ATN1	COG3	ANKRD22	SCYL3	SUZ12	TRPM2	CCDC60	KIAA1841	POMP	SBDS	HDAC7	TTLL12	GNG12	KIF21B	KMO	ASB6	CDIP1	FBXL17	AACS	SNRPG	COL5A2	ABTB1	RUNDC3B	CAST	LENG8	CFAP61	TRPS1	EDF1	P2RY13	CASP1	FGF20	PPP1R13B	RNF41	ETFA	FAM162A	GGA2	GRID2	ARID1B	SOCS7	TNFSF13B	ZNF565	ARRDC3	ABHD10	ARID5B	GAL3ST4	MRPS35	GYS1	EPB41L5	IMPA2	GORASP2	NUDT2	C19ORF43	ATP1A3	ATP6V0D1	CCDC77	MPEG1	BATF3	MFSD1	NFAM1	RAB31	FNBP4	PSMF1	TAF15	ZNF490	SLC25A40	OLR1	MYO7A	NUDT16L1	ACAT2	SPPL2B	LYAR	MCTP2	OSGEPL1	OLFML2B	CAPNS1	SPDYE3	SLCO3A1	DUSP1	RARS2	RPL34	FAM126B	ADCY9	SIL1	CAMTA2	ACBD6	MAFB	CLDN15	LSM10	PNRC2	MMP14	SPPL2A	NSUN3	BLOC1S4	AIDA	PRF1	TRMT2A	PIP5K1B	CSRNP2	SS18L1	GABARAPL2	CTPS2	IL4R	UBC	ZNF780B	BTBD7	WAPL	KCNMB1	SPCS3	NFKBIA	ALG3	VPS35	ANP32E	USP46	TBRG1	DENND4B	IER5L	GGACT	DCAF17	PGP	SEC22B	DNAH14	HEXDC	BCCIP	ACOX1	RINT1	CRYL1	DHFR	PYGB	DNAJC19	IDH3G	ATXN2	UBE2D1	AP1S3	TIMM10B	GMFB	SMAD4	SLC25A43	WHSC1	IL10RB	SLC35A1	MAP9	TMEM70	ASUN	IGFBP7	WDR75	HN1L	IFITM2	NUDT9	TMEM164	FAIM2	UBAP1L	OGT	CYTH3	KLHDC10	LSM5	HACL1	TAF1C	ACACB	C1ORF123	ANKRD54	UTP23	MRPL11	MYH10	SMIM19	SLC29A1	SVBP	CEP135	ACYP1	MFF	EXOC5	BSG	RNF125	TBC1D22B	COPZ1	LTA4H	DZIP3	RAD23B	ZNF621	TULP4	KIAA0430	ST6GAL1	EFCAB14	CH507-9B2.3	RAPGEF6	ZMYM4	UQCRC2	TSPYL4	TNPO2	CELF2	PPFIA3	NACC2	ZNF2	ZNF701	SLC20A1	GREB1L	WRN	TUBB4A	ADAM19	ELK4	ASCC3	CLDN12	NLRC3	ST8SIA5	CSRP1	AMER2	UTP14C	ABCC6	C1ORF174	ALKBH8	SPINT1	SVIP	C8ORF34	NID1	TUBG1	COA5	DISP1	ZBTB14	EDEM2	PTMS	C12ORF65	SIDT2	ZNF736	DNAJC30	CXADR	UGT8	ZNHIT1	ZNF354B	MED12	POLR2G	PHRF1	MYO16	S100A8	ZNF559-ZNF177	STK36	WNT5A	ACER2	MAN2A2	EMP2	TBC1D2	AMMECR1	INPP5F	ASPA	RFFL	BRPF3	DLG5	FHOD1	PITPNM1	GLRX3	PPID	DPM1	TMEM263	SLC30A5	RAB33B	SUV420H2	TIMELESS	SDC2	PRELID3A	FCGR1A	CHST7	DOCK3	ZHX3	RBM28	HIF1AN	PSMA1	MS4A6A	MFSD11	RAD21	USP4	MXD4	TMEM39A	TBCD	PIK3R5	NACA	FIGF	CIZ1	UBAP2L	DEAF1	SPICE1	DDX17	NFATC1	DIAPH2	ZFP90	CRISPLD2	SIRT3	IGF2R	PRKCD	PADI2	WDR20	MPRIP	SIRT4	GRIK2	SNX6	LZTS2	MAPK8	CEP57L1	RAB18	EIF4EBP2	IQGAP1	SH2B2	APOOL	RYR3	EMC8	SEC61A2	TATDN3	CUL3	AK5	RECQL	DNAJC16	UVSSA	ACOT13	NAGPA	C19ORF70	FAM227B	RAB11A	FAM105A	OTUB1	KLHL32	DLST	ATP5J	NAA20	HIST1H2BD	FAM19A2	HERC3	HEXIM1	ARHGAP4	C5ORF24	YIPF3	SELK	VEZF1	YWHAH	LIPG	GRINA	ZNF22	TSEN2	VPS28	PURB	SRM	HIST1H2BB	ATXN3	POC1B	ANO10	TTC14	TRAPPC2	PEPD	ASAP1	PRR5L	HLA-C	HSPA9	CELF1	CTNNBIP1	CARM1	PCBP1	BRD4	TMEM232	STX7	DECR1	HUS1	ARHGAP35	FBXO34	SH3KBP1	COA1	CCK	MSANTD1	FBXO3	IL18	CLEC16A	DNAJC24	WTIP	UFM1	C21ORF91	NOMO3	ACSM3	MPC1	ACSS1	TTC7A	TAOK1	GPATCH11	ARFGEF3	DNER	SYS1-DBNDD2	C2ORF68	AGPAT5	DFNA5	BRD9	ABR	MDM4	DACH1	HSPBP1	LHFP	FAM153B	AMZ1	CABYR	EGR3	KCTD6	ITPRIPL1	CACNA2D4	HIP1R	MKRN2OS	TUBD1	CC2D1B	ADAM12	ZNF487	ZNF398	CCT7	NAV1	TIAL1	RPTOR	NT5DC3	HMGN1	GALM	LTBR	NAA16	PSMB2	AGGF1	DCUN1D1	FGGY	NDUFV3	CAPN15	SFT2D1	TMEM38B	DPP3	PPP2R4	DNM1L	ANKRD16	SBF1	ZDHHC16	SPTY2D1	GAMT	HSF1	SNX24	CDC42SE2	FAM8A1	NAT14	VPS37C	PKIA	RIMS1	UBE2G1	ABL1	RBM14-RBM4	CEP76	ZNF711	SH3PXD2A	TIMM21	MT2A	LIN7B	TMEM86A	TIMP1	U2SURP	C16ORF13	ZNF91	UGCG	AGAP3	SIVA1	FAHD2A	SFXN2	DRG2	ACER3	RBM47	IDS	FARSB	SDAD1	RAB11FIP4	LYRM2	TAF3	RELT	CARD6	NMNAT3	HINT3	URM1	POMGNT1	SF1	GGA1	INSIG1	REEP1	DHCR24	TRAPPC4	MESDC1	ZSWIM3	PPM1M	HIRA	FTSJ3	SLC17A9	DAP3	ANKRD13D	EIF1AX	RALBP1	CCM2	TIAM1	RGS14	CLN5	CCDC30	PAFAH1B1	ANKRD28	MED8	PEX7	PAK1IP1	PIGX	RSPH3	GPR160	SOS1	MGAT5	ANKRD10	HSPA14	GRAMD4	MORF4L2	AP3S1	BUD13	ELP4	POLH	BRAP	RPS19BP1	SAMD4A	TRIM5	CEND1	FAM173B	TRANK1	GDAP2	USF3	TOP2B	MICU3	ANKRD6	SLC30A6	NDUFA1	TGOLN2	STARD9	MAN2C1	RPS26	IQGAP2	TRA2A	TNRC18	TM2D3	ANKUB1	ARHGEF9	NSD1	TGS1	SNAI3	AP000304.12	CDCP1	AARS	FAM188A	USP9X	PTAR1	AGL	UHRF1BP1	CNTROB	CCDC107	TTI2	CLK1	RIOK3	LRRC4C	DPP10	RPS6KC1	NUMB	ADAM28	TENM4	ME2	PDE7B	TOMM40	PLEKHM3	FLII	AMY2B	UTP3	EFHD2	UTRN	SEMA4D	CDS2	COMMD5	ORAI2	PGD	FCHSD2	RIOK1	ZNF761	TMC5	PLCB1	PACRGL	DUT	MMP28	BORCS7-ASMT	TBL2	MFSD5	GMPR2	ING4	ZNF195	RANBP3	SMU1	SMAD3	IREB2	CYBRD1	MED17	ASCC1	HNRNPAB	HS6ST3	LAMTOR3	CNTNAP3B	ZNF484	TSHZ2	MTX1	PANK4	F11R	ZBTB2	KCTD10	SLC22A15	KCTD16	ASCL2	ZSCAN25	PUS10	AAR2	MMAA	DDOST	IFIH1	RPGRIP1L	TMX1	TMEM199	CDV3	NDFIP1	MTUS1	SREK1IP1	N4BP2L1	CSE1L	GAPDH	GTF2A2	ATP5E	TBK1	OSTC	PALD1	HPSE2	RASL10A	ZNRD1	ABL2	CCDC90B	TIMM8B	OVOL2	PTPN2	MYRFL	DNAH1	NSUN5	ABCB7	MYC	PARP10	FTSJ2	ARNT	PSD3	BOP1	GYG1	SMAD7	PER3	VWA8	TWIST2	KIAA1551	MED6	C12ORF40	SLC19A2	ASL	ATAD5	SWSAP1	AAED1	HNRNPU	CTSW	WASL	RNF128	NPRL2	PLPP7	NFIL3	ZBTB48	FOPNL	FAM136A	MTERF3	CENPB	ENOSF1	PLEKHA3	RBM48	DR1	UBXN6	TMED5	MED21	TMEM129	RRAGD	FAM196B	FAM98A	POLE	MKNK2	IKZF5	CXORF23	ZNF277	ABRACL	WWC3	DMTN	TTC12	RBM3	LRRC8B	PRKCH	ZNF496	MAP2K4	IGSF6	PDS5B	CCR1	LILRB3	IAH1	HIST1H2BG	TAZ	CSNK1E	GCNT2	FBXW7	SNX2	KAT2A	ARPC5	PPFIA2	UBN2	CRK	KIAA0226L	GSK3B	ZNF675	HECTD1	ATP13A3	SLCO2B1	KLF6	DUSP18	MATK	NDUFA5	UBE2I	NUP107	NCAM1	NDUFB11	LRPPRC	SECISBP2	HLA-E	MICU1	ZNF253	TMEM261	CRACR2A	SEPHS1	AVIL	FAM46C	SH3BP2	SCGB2B2	ZNF347	SLC30A4	YTHDF1	DNAJC21	PIK3R6	CRYZ	GFM1	TRIM4	ARHGAP44	PRKRIR	SDHAF1	LGI1	CLMN	PBX4	NALCN	TRIP6	MARCO	KCNJ14	GOLT1B	FAT3	VEGFB	UBTF	DTWD1	PPM1F	HDAC6	SEPP1	DSC2	EP400NL	GADD45B	SORBS2	SNX5	IRF5	BASP1	PPARA	PEX5L	MAP2K2	FCGR2A	ST7L	MAN1A1	PTPN6	CYP27A1	NDUFS6	RHOBTB3	KIAA0825	NAGA	TICAM1	LRRC20	EMC3	KIDINS220	CSF3R	FRG1	DMD	VAMP5	TMEM25	RPL8	PDK2	TCEB1	BCOR	ZNF207	ARID1A	SH2D2A	SIGLEC9	NOP2	MED30	GLIPR1	ZNF596	GGA3	GALNT1	SGSH	PDPR	ABI3	C14ORF2	GPRIN3	SLC38A7	RFTN1	TBCK	CRBN	MACROD2	FGF12	PDHX	HNRNPUL1	USP13	TPRA1	MLH3	C1RL	ITGAM	PAM	MRPS30	PYCARD	TMEM168	CD8A	TMEM135	STON2	ZBED5	PVRL2	GAR1	NUP153	MON2	ADRBK2	SNTB1	WASH1	ITPRIP	RPS9	CXXC5	SLC26A11	QPRT	MRPS23	KIF21A	PRPF31	DNMT1	STOM	TAF1B	MED27	TMTC2	SUB1	SH2B3	YPEL2	CMTR1	ELF2	PRKAG2	GAS2L3	TMEM14A	PAK4	ARSD	C14ORF142	MRPL28	ARMC7	UPP1	CCDC24	NCAPG2	C16ORF87	OSGEP	NUDT5	OPHN1	HOOK2	SH3BGRL3	KMT2E	FGF13	YY1	TACC1	TMEM134	SLC25A39	CSPP1	PML	GIMAP4	PRR5-ARHGAP8	ZNF831	ADAM22	TTYH2	FAH	MAPK8IP1	FAM110A	ACOXL	LSM2	MRPL24	MYO3B	JADE1	DAD1	SFMBT1	ZFAND5	UBXN4	ARF5	ZNF850	BAHCC1	GSK3A	C12ORF73	UCK2	TSEN34	DNAH12	TUBGCP6	SPDYE1	METTL4	COPS8	RNF2	PIP5K1A	MRFAP1L1	CSTF1	FUS	NCAM2	BDH1	EIF2B4	AQR	ETFDH	DENR	ROBO2	SLFN12L	LAMTOR1	VBP1	TTLL5	UBR1	CDC14B	TNRC6B	ATF7IP2	NCSTN	ACTN1	PER2	EMC1	TIMM44	RANBP17	LRRC8D	PMPCA	FASTKD1	WFS1	GEMIN8	KATNBL1	FLT3	GABBR1	KIF22	PDE12	FAM107B	PRPF4	NDC1	BICC1	PATZ1	USP5	FBXL12	YIPF2	EIF4A1	AP1B1	ABCD3	BMF	BCL2	CHMP3	ALG1	BLNK	RFTN2	PRPSAP2	PHF1	DERA	NCF4	FAM20C	RBCK1	KCNIP1	APPL2	PDCD1LG2	DPY19L3	SNX8	SLC25A45	STYX	HMBOX1	CTB-133G6.1	VPS13B	C3ORF58	OGG1	GPC3	PELI2	IFNLR1	IRF2BPL	FNDC3A	POLR3C	GIMAP7	MAPK6	UTP18	RENBP	RAB22A	ZNF100	ZNF292	PTPRC	ARHGAP12	GABPA	UTP20	RPL35A	OXLD1	VARS	TRIM23	SLC25A17	RANGAP1	YPEL1	ABLIM2	PRUNE	TRIM66	ZNF611	CMPK1	AFF4	EPB41	LSM14A	SECISBP2L	UBAP2	USP34	NUP210L	CHRM3	USP20	EIF4G3	RWDD1	TLN2	EFTUD1	HNRNPH2	DDX58	DENND1B	ZNF577	SRGAP3	CTNNA2	CISD3	RASSF3	PRKCI	LRRC37A2	ARL4C	PDGFB	TRIM27	ATAD3A	DTD1	SEPT8	TNPO1	ARF6	LRIF1	RUNDC1	ATAD3B	LEMD3	LAMA2	PIDD1	NSUN4	FAM214A	STX6	GDI1	BLOC1S5-TXNDC5	TMPRSS4	CHTOP	PLD5	OSCP1	SEC11A	ODF3B	SCOC	LBH	DNASE1	ZNF197	SLC37A1	RNPS1	RPS11	ZNF593	UNC13C	ZNF680	TAPBP	FBN1	ZFAND2B	GAB2	PSMD13	NKRF	CXORF21	TMEM123	CEBPZ	LST1	CRMP1	RPP25L	ZNF217	CREB3L2	NUDT16	TCAF2	FANCI	HRAS	PRKAB1	STOX2	GRAMD3	TMEM120A	MEX3C	SDHAF4	ORMDL2	PLXNA1	HCN1	EXOSC4	FBXO28	APOL6	NRBP1	TET3	CSGALNACT1	ZMIZ1	EMC6	HDLBP	GLOD4	PAICS	RP11-290H9.2	KCNT2	PRIM1	PAK7	TTC31	SLC22A18	CHSY1	AGER	FGFR1OP	ATHL1	MS4A4A	MLLT3	LIX1L	TXNL4A	DHX34	TSPAN17	CAMTA1	BEND6	CARD11	CTD-2192J16.20	PIK3IP1	ZFAT	OAZ2	UBE2D3	CNTLN	UNC5D	RANBP9	FBXW8	CTBP2	SGPL1	NBEAL1	LPAR5	ASAH1	VASH1	SP3	GXYLT2	SCAP	ACTR1A	CEBPB	FLYWCH1	PCBP2	CD163	RPS13	PANK2	ATG14	DDX41	SAAL1	EZR	HACD4	TTC19	AASDHPPT	ALAD	ETF1	SWI5	LRRC1	CAMK2A	EIF5A	CYTIP	ZNF439	GOLGA3	TSC22D1	HSD17B12	DZIP1L	HIATL2	ETHE1	KCNC3	ZNF438	SNX17	ATM	FAM177B	DAB2IP	EMD	CCNYL1	MBD6	CCDC130	RYR1	CCDC82	ANTXR2	ANKRD26	SH3BP5	SNAPC1	NFYB	TFAM	WDR3	ZC3H3	RP5-862P8.2	POLR2F	PXK	FBXL19	WDR46	CREBRF	KSR1	MUT	POLR1C	STX10	CANT1	NDUFB7	PITPNB	RPL32	GRID2IP	RELB	SMARCD1	USP1	MSH6	GALK2	FAF2	PSMA4	LDB2	B3GNT2	YLPM1	NAP1L4	RPL27A	MTFMT	AGAP1	STAT1	GPM6B	AGAP5	MDH1	SAP25	LARS2	BTBD11	TCEAL8	AMZ2	API5	EIF4ENIF1	ZNF594	POLR2B	ATXN7L3B	DPP9	OST4	OPN3	NFX1	GNB4	TBC1D16	RCN3	HTT	SGK1	PREB	CCNC	GPS2	DYNLL1	C10ORF54	SPATA6	NAT9	EXT2	EFR3A	MANF	PSMC2	CHIC1	PARP12	SNX1	KIFC2	CROT	PTS	SMYD2	LONRF1	ORAI3	SIGLEC10	SPDYE2	STX4	PIK3CA	SUCLA2	VKORC1L1	C1QTNF4	HSPA12A	PLCXD1	CDAN1	NHS	MEI1	COG1	WDR18	LRFN1	ZNF704	PQLC2	HDDC3	MDC1	CEP44	ACVR1C	ZNF324	FANCA	MASTL	CRB1	FHL3	RABL3	NDST1	VPS25	METRNL	RP11-618P17.4	TSPAN15	RELA	PGAP1	PPTC7	C9ORF24	E2F6	NEXN	ACBD4	ZNF384	MAPK10	CHRNB1	NPIPA1	C8ORF76	PCDH12	HIST3H2A	GLIPR2	ENC1	ANKRD42	ACTL6A	ASTN1	CFTR	ZFPM2	CHRNB4	VPS18	RWDD4	DCP1B	ZC3H18	KIAA1919	CC2D2A	COL26A1	ZNF333	PSTK	NUSAP1	ARMC10	RRM2B	TCHP	ADAMTSL1	NCF2	RP11-162P23.2	TBC1D19	CLUH	CTD-2331H12.8	CDYL2	PITRM1	RP11-371E8.4	LPCAT4	LRRC37A	TVP23A	RRNAD1	MIF4GD	DHPS	DLD	GRB14	CECR6	SALL1	RAD50	TMEM214	ALPK3	PC	GFPT2	MED16	CDC16	SPDYE16	GLIS3	TXNDC11	APH1B	GPR89B	COX5A	MSRB2	VWF	VAMP1	CDKL5	ICE1	TSEN15	KLHL28	TYK2	CBFA2T3	PDCD7	FAM174B	RGS6	PPP6R1	TOMM40L	LPXN	CSNK1D	FNTA	SYP	RP11-468E2.1	RGS19	GPR65	RPS6KB2	RPL12	NVL	SFSWAP	MRPS16	PLA2G12A	KLHDC3	SHOC2	CNBD1	QTRT1	GHDC	ADGRL2	GRHPR	MITD1	NR1H2	RPL14	EFNB1	PARN	NPIPB11	DMXL1	ACAP1	HIPK3	REL	RAB11FIP5	TMOD3	TRIB1	PIP4K2B	LCK	STAM	SYAP1	ITGA5	PSMB7	SLC25A28	RPS23	FBXL18	CPNE5	PDP2	FTO	CCDC65	C7ORF73	SBF2	C12ORF56	ZFAND6	PRKAB2	UBE2G2	CSNK2A1	TTBK2	ANXA5	CDYL	HIST1H2BH	RXRA	SMC1A	GLCCI1	USP39	CTPS1	ZMAT3	SETD5	TAF4	WDSUB1	ACSF3	HCK	NUAK2	SCMH1	REPS2	OGDH	DISC1	NUP85	TRIP11	BRD3	MKLN1	SUDS3	SEPT7	RAB5A	MAP4K3	NBPF19	SCFD2	TRAF3IP3	SRGAP2C	GTF2IRD2B	MANSC1	ELMSAN1	CAP2	RPS21	KRBOX4	ASIC2	NUBPL	SYN2	SNRNP48	SAE1	TMEM104	ZFPL1	YOD1	METTL6	RPL7L1	KIF5A	HACD1	TMEM63A	METTL17	ATP5G1	OSBPL7	PIAS4	SQLE	ANKRD46	STYXL1	NEFM	CASD1	RCOR1	XPO6	DDHD2	SERINC5	BCL2L1	ARHGAP30	TMEM192	ERN1	SPOP	GBA2	AREL1	MARCH1	DHX40	COA6	WWP2	AKAP6	PRRC2B	TXLNB	CHL1	IL12RB2	NDUFB3	SFXN1	RNF180	SUN1	ZNF224	TLE4	DGUOK	NCMAP	FAM13B	RFWD3	MYOM1	WDR82	CD59	EXD3	NRG3	QTRTD1	TRAM1	SLC7A6	DDT	PIK3C2B	MPPE1	RAB5B	CNTN5	MYO5A	GALNTL6	GNG2	RHBDF2	CHCHD7	ACBD3	FAM49B	SMG1	SAP130	KCNK13	DPH6	TRIM28	URI1	ANKS6	RP11-701H24.9	QRSL1	UIMC1	PPP2R3A	MPC2	SLC1A4	UBXN1	RDX	TCP11L2	PHF7	CTNNA3	HUWE1	SLC9A6	NMT1	DDB2	DHDDS	VSTM2L	IRF4	SEL1L2	IL18RAP	CRIM1	AATK	GPC2	ELAVL3	MORN4	HERC5	KLHDC8B	TUBB6	RND3	PDZRN4	ITGB7	C1ORF109	ZNF778	GLI4	POFUT2	SLC2A14	ANKDD1A	PIGA	CHID1	WBP5	NEURL2	CH507-9B2.5	SEC11C	CRHR1	MOSPD3	U2AF1	TLL1	RHOU	IQCA1	PLVAP	IL20RB	RPA3	GDE1	MED29	LY9	ALDH1A2	MGAM	ATP10B	HSPB1	TMEM230	ABCA8	CARS	LRP3	C10ORF88	CNRIP1	TTC9B	DXO	BTG1	SPTBN1	THAP4	LEPROTL1	TRMT112	ZNF579	APBA3	TMEM50B	RNF185	ITGB3BP	TOP1	LSM6	JTB	CCDC34	PLIN3	GRIPAP1	OTUD4	KRAS	RNF168	PLXDC1	LMF2	SLC36A4	SMARCA1	ADO	PRDM10	SARAF	RALGAPA2	KIF3C	ZZZ3	RCAN1	PABPN1	SLC4A8	NFE2L3	HMGB1	AFF1	TTC7B	ZNF20	TMEM208	ARFGEF1	TGFBR2	HHIPL1	DPP4	MRPL43	MTMR10	LIMS1	LRRC37B	MICU2	THAP7	INTS10	PPP2R2A	SLC12A9	FUK	GUCY1A2	RAB34	SLC27A1	HSPA8	FAM175B	SMC4	HELZ	SYNDIG1	CIAO1	ZNF630	LMNB1	MIER3	ZDHHC5	PHF3	DNAAF2	CHRM5	C20ORF96	KCTD1	GPR137B	WDPCP	TOP3B	SFMBT2	PIK3CB	SNAP91	ZCRB1	DNAL1	SLC24A4	NCOA6	GRM7	AHDC1	ALDH9A1	CYSTM1	ABLIM1	TXNRD3	ST5	NKAIN2	ABHD11	EGFL7	BMS1	NDUFV2	MRPS33	UBFD1	SEC13	MPPED2	ENPP2	ATP5EP2	TPRG1	C21ORF2	RABGGTB	MAP3K1	FAM184B	DOK6	SLBP	GRK4	MTMR12	CDH23	MMADHC	SKP2	ERMAP	ELMOD3	GGNBP2	CEP170	PHF6	LYNX1	PIR	NAA40	ACTN4	NR3C2	RAB6A	TMIGD3	RUSC2	KPNB1	GPAT4	BRK1	SEC23IP	USP9Y	NDUFB6	CDK13	TSPAN3	TMEM130	RYR2	SFI1	LRCH1	MAP1LC3B	PIK3CG	ANAPC2	HMGCL	RPL9	H2AFJ	CCAR1	TMEM63B	QSER1	ROCK1	TEX22	TANGO2	GLUL	FHAD1	ITGB1BP1	IPO9	ALKBH7	PABPC1	PUS1	ANAPC7	ARF4	DHX15	BRD1	ZNF524	FN3KRP	TMEM187	RBM45	IFT140	CALCB	COMTD1	SEPT4	MCF2	RBM20	CHAC2	ZNF665	P2RY8	CD7	BLCAP	YWHAG	RPL30	SOCS5	CEP290	MAVS	SCFD1	ZDHHC14	ESD	AKAP8	NEK11	ATP11C	METTL8	XKR9	HSPA4L	PYGO2	GPRC5B	C7ORF43	TBCCD1	GPT2	KNDC1	TMEM19	ATP8A2	IGIP	PRKAR2B	PHACTR3	SRP14	IMMP1L	FAM63A	USP43	ZNF426	OLFM2	CCDC59	RASAL3	FLVCR1	MYO18A	LAS1L	EIF2B2	LRIG1	SLC38A6	ARHGAP1	JAZF1	RAB39A	COG5	LPAR1	ZSCAN29	DOPEY1	RALB	UBAC2	TFE3	CNPPD1	PAF1	PRNP	SATB2	UBE2Z	NOL9	MTDH	MRFAP1	WSB2	ZGLP1	POLR3G	RANBP10	ZNF85	AEN	S100A11	MRPS6	RASGRF2	RNF169	SLC4A4	MAGED1	ALPK1	RNASE2	PCDH11Y	TRIM14	ARHGEF6	LRRFIP2	CHMP4B	DCTN6	EVA1C	PCOLCE2	EFNA5	NEU3	AP4M1	IL1RAPL2	FGD6	CLSTN2	SF3A1	ZNF140	ZNF429	LRRC41	KLRD1	CHMP2A	FCRL6	SPNS1	FAM122C	SSBP3	DCP1A	VRK3	CIRBP	UBQLN4	MRPS21	FAM134A	EDA	EPM2AIP1	POGZ	SLC30A9	ERBB2IP	ZDHHC3	ANKFY1	MCPH1	CCDC53	USP40	BATF	CDKN2A	PPM1A	CNOT7	DLEU1	TM7SF3	MORC1	PSMC4	STRIP1	FAM50A	PFKP	ZNF124	BCR	VSNL1	TMEM128	FASTKD2	CASP7	AP1M1	JUND	PDXK	FAM192A	TSHZ1	MAP2K7	FAM98B	UBE2D2	SHROOM2	ZMYND8	XPO1	UGGT2	CATSPERG	LCOR	RECQL5	DOCK7	PLP1	ZNF519	COQ5	HSPD1	CGNL1	NDUFS2	NFXL1	ZNF138	TXLNG	EHD1	ARL16	FBXW2	TAPT1	ITGB5	CDC42SE1	SETX	SUMO2	POU2F1	DDX24	TCEB2	CDK9	FAM63B	SKIV2L2	JADE2	NAP1L1	WDFY3	YBEY	FSD1	TACC2	NEBL	DNAH17	FBXO32	DCPS	ASB13	SEMA6A	POP7	CXXC1	LRRC25	VAMP4	TCTA	CPLX1	PTPN20	RCAN3	RP11-894J14.5	PDHA1	ZKSCAN4	DNASE1L1	CDC42BPA	GRAP	DSTYK	SRCIN1	ASB3	DAPK1	AAMDC	HKR1	FBXO44	ATP6V1E2	HACD3	MTMR14	NIFK	FLVCR2	MYL12B	SUPT4H1	UBE2B	FNBP1L	ACAA1	SDCBP	BTN2A1	SRBD1	FAAP20	MAFG	GIGYF1	EIF4A2	SLK	INVS	ZFX	TMEM179B	CREBZF	YIPF6	NAA35	DDX21	ARAP2	HM13	MMAB	ANKZF1	C6ORF62	TPRKB	RC3H1	GSTK1	NCOA1	HNRNPH1	PSME1	RASSF4	IVD	PIAS1	ARFGAP3	EXTL3	TCF12	TMEM160	SP100	FRMD5	ZNF7	NAA25	CTNND1	APP	CREBL2	ARMCX2	EIF2S1	LRP4	SLF2	FUCA2	SLC35F3	NBPF20	SNX14	NDUFAF5	RFT1	UBLCP1	TTLL1	ANAPC11	FOLR2	ZNF785	SERPINF1	APC	B3GLCT	THAP11	PIN4	TOPBP1	CISD2	RP11-248J23.7	AFG3L2	SRSF11	GMDS	UBR5	TNFRSF1A	GTF2F1	COA3	TOLLIP	C2CD2L	CHORDC1	POLD4	TSHR	CDK8	SLC41A3	GTF3C4	THBD	TCERG1L	C5ORF45	STK24	ACIN1	TOM1	EAF2	MYOM2	MINA	ADGRG2	PVRL3	ARL6IP4	ORAOV1	CADM1	NCEH1	C10ORF11	ADCK4	PRELID2	LIMD2	COG7	DENND6B	MEA1	FGFBP2	NDUFA4	HSD17B3	SLC25A21	CASC3	LATS2	TMEM223	GTPBP4	BIRC6	LRRC37A3	GFPT1	BAG5	MBTD1	C4ORF32	VPS4B	MCRS1	MPHOSPH6	TTC28	POLDIP3	SLC16A7	EXOSC9	DNAJC18	KIAA1191	VIPR1	ZNF14	COX11	NXPE3	SDK2	CASP3	SLC9A3R1	EDARADD	GABARAPL1	MAP3K6	BET1L	MRE11A	TNFRSF10A	SLC35A4	ZBTB40	VPS37A	PUS3	CCDC136	XPR1	GAS2	GFM2	MEGF11	CCNG1	FKBP8	RNF34	PCCA	EXOC6B	CMYA5	PPIH	LRRC14	NTMT1	APOO	XRCC5	MUS81	UBALD2	MTIF3	ADARB2	TGFA	LMBRD1	SS18	GALNT13	FAM206A	DNAJB9	SNRPB	MAFK	ZBTB20	DNAJA1	TRAK2	IFNAR1	KLHL22	TSPAN9	PGM2L1	NCBP1	FAM81A	GNPDA2	TMEM182	CPNE9	GLTP	CNBD2	ZBTB7B	TJP1	XRN1	TP53	NENF	C1ORF21	ABHD12	RP11-234B24.6	TNRC6C	MTA3	FAM96B	POFUT1	CWC27	KNTC1	ARHGEF4	FOXP2	VRK1	ANKAR	ARFIP1	PREX1	ATF7IP	ALG12	FRMPD4	IKZF1	N6AMT2	SENP2	MRPS34	MED10	ADARB1	SMAD6	AHCYL1	SMARCA4	ENOX1	DIS3	ZC3H15	AGO4	SNTG1	FBXL14	PPP5D1	IL32	EIF2S3	SMARCAD1	UGDH	SHANK2	C5AR2	KAT5	ZNF33B	DHRS7B	LINC01420	SPRED1	LAGE3	CFD	MYRIP	THEM4	MR1	AKAP7	NDUFA12	FMNL2	CHD4	EP300	FRAS1	COX15	NDUFAF1	KLC4	RAB30	INTS2	PRMT7	SPAST	MFN1	EXOSC8	CRLS1	SULT1A1	PEX14	FLOT2	TMCC1	COPB1	METTL15	ANAPC5	RPS18	RNLS	FRMD4A	SP4	TRAK1	GUSB	ATP9B	PINK1	AGBL4	KCTD7	ADRB2	TSR3	PTOV1	ACO1	SH3GL1	C1ORF54	ICE2	TDRD3	PRKAR1B	STAU1	PLK2	AKAP11	SCO2	KIF3B	LRRC28	GRID1	PNMA5	MOSPD1	CLPP	DIAPH3	CINP	PDDC1	ADAMTS2	IKBKG	GNL3L	SNX16	OGFOD3	CTD-2207O23.3	FCAR	RCN1	TCF7	USP36	SYT7	PDP1	CORO2B	ZBTB21	IKZF3	MRPL15	CCDC167	CDS1	HCG27	CPOX	BRIX1	RAMP1	TNFAIP8L1	SHKBP1	BCORL1	GLS2	PCDH19	POM121C	PELP1	IL4I1	LRP6	KLHL7	FAM98C	STX3	UCKL1	SLC41A2	RYBP	PLEKHG3	PCSK6	MEIS1	FBXO9	CNTNAP3	SH3GL2	EFR3B	SORD	UBQLN1	ZNF598	ZKSCAN5	ZNF536	CD52	EDEM3	LEMD2	FAM19A5	TRAPPC8	GSTM3	MADCAM1	PROCA1	BTN2A2	SPATA7	EMILIN2	OAS2	EXOC1	TROVE2	ATP6V0A2	NLRX1	ELAC2	IMPACT	RNF219	SELL	C6ORF47	CADM2	CLSTN3	KIAA1147	NOLC1	EOGT	MEGF9	ZNF814	GFOD2	DARS	ZNF768	GPD2	ATG16L1	PTK2	EMB	JADE3	SLC12A6	LNPEP	CHST15	CWC15	RCCD1	FAM117B	MTF2	SLC25A13	C3ORF17	GTPBP3	OTUD7B	RGMB	ADAM8	PLPP3	MDM2	ARSB	WDR55	USMG5	GRIN1	NR2C2	GIMAP8	HADHA	CREBBP	WASF1	ACAP2	ENDOD1	AGAP4	CRLF3	PRKAR2A	LINC00116	DHX29	DIRC3	JUN	NOL10	GBE1	PICK1	DKC1	CECR2	PIK3CD	PTPRE	SHMT2	ITGB1	ITM2C	PTGER4	ZNF282	C4ORF45	ZNF717	MBNL2	PIKFYVE	AZIN2	PLXNA3	MAZ	CXCL16	DDX6	SPATA21	GLMN	THSD4	STK4	TSC22D4	PTH2R	ZNF782	GKAP1	CARKD	TNRC6A	AGAP9	NUFIP2	RPS3A	TRERF1	USP3	TTC33	PSMC6	CELSR1	ELMOD2	ZNF274	RABIF	VDAC1	OSBPL9	HOOK3	KCNJ3	HDHD3	FBRS	AP5Z1	PRRG4	RPRD1B	TSPAN32	NCKAP5L	TEP1	KDM3B	RBM6	STAT5B	HEATR5B	SEPT11	TUBGCP4	SEC63	CCNT2	THUMPD1	RP4-777O23.3	TMEM163	APTX	SLC9A7	PRKACA	RC3H2	ZNF567	MKNK1	METTL22	C12ORF42	LIMK1	ZNF43	PPP1R10	CD99	PFDN2	ABHD17B	SNX25	DFFB	ARHGAP10	DUS2	EML2	PSMB4	TAF5L	EEPD1	SCIMP	TRAPPC11	BCAP29	CACUL1	CTSL	UNC13D	MIEN1	DTNBP1	ICAM1	TUBGCP3	ARL14EP	MMS19	IK	MAF1	BANP	PARD3B	TM9SF2	C14ORF166	ARHGAP27	RIC3	CBX1	FRMD4B	CNTNAP2	TMEM242	ECHDC2	OBFC1	ALDH3B1	SPEF2	CTSO	SDHAF3	C6ORF226	DPH7	TRIM35	DPM2	CCDC115	QPCTL	ERAL1	JRKL	SRRM4	TSEN54	ZNF66	MRPL9	FZD3	CAPRIN2	WDR74	TRAF5	ICA1L	POLR3B	SSX2IP	NUDC	GOT2	CCHCR1	FBP1	CHURC1-FNTB	LEF1	USP31	NCAPD2	CLIC4	GIPC1	ASMTL	PIGP	MFSD4	RASSF7	IKBKAP	NEURL1	PRPS2	RABEP2	ADAT1	SGCD	TSR2	POLE4	FBXO22	PKIG	OR2L13	MAP3K10	VPS4A	POMT2	PSPH	SLC25A24	FAM53C	SFXN4	NLRC5	LYSMD4	KDM6B	MBNL3	OLA1	ZNF699	NKAP	ACVR2A	DYRK1B	SAMD8	PLBD2	MRPL36	L3MBTL1	E4F1	PNPLA8	OTUD5	CLPX	ANKRD55	PPIP5K2	RORB	BRMS1	TMBIM1	CES4A	CWC25	IARS	CKB	DAGLB	ODF2	HNRNPM	TTC21B	CASS4	PSMB6	ULK2	ATCAY	PDE1B	ACSS2	ALG2	HNRNPA1	TPM3	MRPS27	PCGF3	ZBTB37	SUSD4	RPN2	C9ORF16	RAB8A	STX17	ATF3	POLR1D	FKTN	ZNF561	PBX3	NUS1	PAXIP1	PROSER3	AEBP2	RAD18	MKRN2	C9ORF85	ELP5	KIF5B	GANAB	SLFN12	C1ORF35	DHODH	GIMAP6	TRIM69	OPA1	CYFIP2	UBA2	MRPS18C	SPINT2	MTBP	MYL12A	PAPD4	DYM	MPZL1	AKAP1	INO80E	ZNF200	ZNF155	FBXL4	MAPK14	LPIN2	KCTD13	ARHGAP6	ZNF121	TOMM20	NFIB	GSAP	PTDSS1	LRP1	RP11-219A15.1	NIF3L1	ATAD2B	CASP8AP2	NKTR	VDAC2	VMP1	STPG2	SMARCB1	COTL1	ELOF1	KIAA1324L	GRIN2D	ICK	CHIC2	NPAS2	SERHL2	PDE1C	CPPED1	NFKBIB	SLC16A1	PEX10	ST3GAL5	PPP4R3B	RPUSD3	SRSF9	PTPN1	SEC16A	GAK	MRPL14	NFU1	EEA1	CLINT1	KIAA0196	RP11-302M6.4	HSBP1L1	NDUFB2	DOK3	SNRPD1	PLXND1	ARHGAP11B	SHARPIN	TPK1	AGPAT2	MVB12B	USPL1	SP140	KIF16B	PGAP2	NFYA	SLC25A29	DHX30	SERBP1	UBE2L3	CD2AP	CACNA1B	MFSD8	C12ORF75	C5AR1	B3GAT3	ATP6V1G1	ATP5I	ATIC	ZNF518A	DNAJB11	PHF2	MICA	HMGXB3	TXN2	MGST3	STEAP1B	VWA9	DGCR2	MAN2B2	PMS2	AP4B1	BRCC3	TBP	SLC10A7	HS6ST1	YME1L1	SRSF10	PI4KB	RAD9A	SFPQ	CAD	JUP	MLLT11	ABHD5	ANP32A	PRCC	MLLT4	ATG4C	TAOK3	FBXO33	TPD52	NFIA	EYA2	ARHGEF11	GATB	RAPGEFL1	MALSU1	ATRNL1	BRAT1	MACROD1	MYO1F	RPA2	FAM219A	TTLL11	EPHA6	LMO4	EXOC6	ADAR	CDK5RAP3	WDR4	NDUFV1	ABCC3	KANSL1L	MBD1	SYNCRIP	DTWD2	HEBP1	CDK7	SLC44A2	PCYOX1L	ETV3	TMEM206	VCAN	IFRD2	F13A1	BRF1	FPR3	GTF2H3	NRD1	ATP5S	SHISA9	PQLC3	GDPD1	SCAMP3	CD36	GZMH	RXFP1	NT5M	FAM216A	WWTR1	TP53I11	CCZ1	TBC1D32	KCTD9	CCDC25	FAM76A	BROX	TMX4	IFT20	UST	C16ORF52	RHOBTB2	MCM5	CD47	MAK	CTBS	GRAMD1A	PXDC1	MED22	SF3A2	ACSL3	SNRPF	CEP128	GINM1	PMFBP1	EIF3D	GNA15	KIAA1217	M1AP	DAAM1	ZBTB26	PTGS1	GBP4	LYRM7	ATXN7L3	SLC25A19	MIS18BP1	SETD8	BRWD1	TLR1	KIF20B	USF1	CCDC6	SENP1	ZNF354A	MIS12	NDUFAF7	WDR61	CNIH4	NBPF9	CBX4	MROH9	CCDC66	STK38L	OSBP2	SLC46A3	TRPV4	SIRT5	THOC3	SLC25A46	TMEM9	CTDSPL	SLC37A3	PPM1E	MYT1L	DDX3Y	DNAJC4	SEPT2	RICTOR	PGM3	GOLGA8A	DCTN4	MERTK	FAM19A1	KLF16	IWS1	RGL3	NCAPD3	CORO1C	ZNF79	YBX3	RRBP1	WDR35	CCDC186	NDUFB10	OAT	PSMG3	RMDN3	SARS	CEACAM1	SIGLEC8	BLOC1S2	ABI2	BACE1	ABHD6	SLC25A4	DUSP27	TNIP1	DCUN1D4	PMEPA1	ZNF766	FAM114A1	GNB2	ARHGAP5	EPB41L1	UBR4	ATXN2L	KDM5A	SELO	UBXN11	CDK10	UBR3	LAMP1	ERO1B	BIN3	IER3	KDM4C	CYLD	SLC15A4	SPOPL	SCAF4	DAXX	DOK1	IARS2	SH2B1	EIF3E	MTR	MARCH2	TRIM33	LDLRAD4	TOMM22	EIF2D	TRAF3	CPSF3	BORCS5	RNF216	TSNARE1	TRIM41	ZC3H6	IKZF2	FAM156A	PPP5C	ZYX	FRMD8	CLEC2B	DOCK1	CHMP6	XRN2	TCEA1	METTL25	TMEM126B	CEBPG	LRRC8A	PNO1	RAB8B	PRKD2	WDR53	STX18	ARPC3	OSBPL6	SEC31B	KCTD20	HSPA6	FAM126A	CARD19	TIPRL	ALOX15B	RBM12B	SASS6	KDELR1	CEP350	AC013461.1	CCDC102B	CCDC85B	PTPRK	CDC23	DPEP2	KLHL36	SNTB2	MKKS	E2F3	RPL10A	NRP1	RAC1	AC069368.3	HMCES	CDK11A	UHMK1	COMMD9	SLC12A7	RNF145	ISCU	CYBA	KCNE3	MGST2	NEDD4L	NEK6	AK6	HAT1	RCOR3	CR1	PANK3	DDA1	FRY	SCG3	NLGN1	RAB14	CPNE4	SLC4A10	NAA60	WWOX	MLXIP	MTX2	CEP97	TMEM50A	TRIM8	HAUS1	CATSPERB	DCLRE1C	ALG5	PACSIN2	DYNC2H1	CCPG1	DCAF6	PDPN	TBX21	PPCDC	NR2F6	WDR73	TTC8	DNAJC6	NDUFB4	STXBP3	RPL23A	MESDC2	ZFHX2	ASH2L	WDR26	PPM1B	CASP8	ANKRD13C	ADGRG5	NOA1	LDLRAP1	PLD4	PPM1K	SEZ6L	ZNF385B	ATF5	EPHB6	MPST	GNB1	MTPAP	GABRG2	SLC35E2	RANBP1	RNF40	GFOD1	SUPT7L	GOLGA1	ATG12	COX4I1	RUFY1	RGS12	EXPH5	ENO2	FAM111A	JAG2	ANKH	STAG1	PDCD11	SLIT1	CFAP54	HS2ST1	SNF8	PYROXD1	TRPM4	CDC37L1	RPL22	HGSNAT	ECI2	CRTC1	RTN4IP1	OTULIN	RFC3	GABRA1	KLF3	DICER1	HHAT	RQCD1	TENM2	STX8	FUBP3	IRAK1	RASGEF1C	TBC1D1	SLC24A1	CEPT1	NFKB1	WLS	DHX9	ZNF16	DCAKD	FKBP5	CYSLTR1	TMCO3	POLR1A	TXNIP	GAREM	TMED9	ALAS1	RASGRP2	CNOT4	CARS2	ARMCX6	FGF1	CHM	ATP2C1	ANGPTL1	WIPF1	CBX5	ZNF507	WDR43	ERLIN2	ZFP36	EVL	YTHDC1	RNF115	GTF2E2	DCAF10	TBC1D9B	CEP85	PCNXL4	CD46	RAB3GAP2	CD44	FAM213A	ATXN10	FOXO3	NDRG3	MYO1G	KLHDC2	PIGU	C2ORF47	XPOT	PNPT1	ZBTB4	NDRG2	DIDO1	AGO2	MPHOSPH9	HPS5	KBTBD12	GPR180	MPLKIP	NFASC	TMED2	PITPNA	DENND4C	CD86	PCGF6	MSN	OSCAR	TTC13	C5ORF22	LPCAT1	MAN1A2	PARK7	UQCC2	AASDH	EPN1	SRP72	CCNI	DDX54	DDX11	SMIM8	STK32C	MAPK9	FAM120C	ECHDC3	MANEA	SLC7A6OS	GDA	CBY1	DDX20	NFE2L1	IL10RA	IFI35	DDHD1	ZNF316	CHD8	DSE	SEC22A	MAX	SGSM2	APBB1	STT3B	NDUFS5	INPP5B	KIAA0100	POLR2K	DCUN1D5	SUSD1	STAU2	SLC39A6	CORO6	IQSEC3	CDON	NRG4	GTF2H5	CRYBB1	PXMP4	HIGD1C	SYT9	RPE	CDK4	C5ORF30	BNIP1	CCDC69	ZUFSP	B4GALNT3	PPIP5K1	NAA30	CTU1	DENND1C	PLAC8	TPM4	RYK	NMNAT1	RARRES3	FIGNL1	DNAJC9	CDH8	HMGXB4	CEP63	DAZAP2	LILRB4	NUBP1	FAM182B	CEP57	CYB5D2	TSTD2	RPS6KL1	PRELID1	COL24A1	ENO4	EIF4B	NEIL1	KPNA6	FBXL15	GPATCH2	APPBP2	SLC11A2	UQCRB	NAIP	ZNF720	WNK3	PPFIA4	ECE1	TCAF1	REPS1	PTPN7	REEP5	PLEKHF2	TM9SF3	GIN1	PTPN12	TFCP2L1	UBE2T	ATAT1	LRRTM4	FUCA1	NF1	MARCH7	FAM193A	ENOPH1	ORC4	EMC7	ZNF746	STRBP	ALDH3A2	MTX3	ZMYM3	PLCH1	ADH5	MYH9	ZNF813	ELMO1	HPS4	IMMP2L	CFDP1	ZNF652	SDCCAG8	SERPINA1	KCNH8	RAPGEF4	DCAF7	INPP5A	SIDT1	FAM24B	POLR3A	GPBP1L1	TBC1D22A	ZNF337	ANKRD37	GRM8	MRPL57	RMND1	SLC43A2	CTNNB1	KIF2A	TMEM71	TLE1	RP11-849H4.2	CETN3	METAP2	TMEM14C	NIN	LGALS1	MVB12A	REEP2	ARHGEF7	C12ORF49	ZNF672	CNNM3	CCDC106	SLC26A6	GPR82	CRIPT	CR1L	ZWILCH	CH507-9B2.4	OLFM1	AIM2	SERPINF2	SLC50A1	KLRC4-KLRK1	RHOF	TMEM140	NEMP2	RPL39	MLC1	PRICKLE3	PNKP	PPAT	AHCY	ZBTB5	PROX2	NBEAL2	ADRM1	SETMAR	TSPAN18	SOX5	CASC5	GNAZ	ALKBH4	UBALD1	BCAS4	UQCC3	RAB38	RAB3C	CD82	CDH2	SIGLEC7	UBN1	AC253572.1	SPRYD3	ZCWPW1	LGI3	MRPL37	SLC16A13	NOM1	FN3K	ZNF286B	ZNF280C	NUP188	MOCS2	BRD7	ULK1	SCO1	DPAGT1	SEPT10	SZT2	GPS1	TXNDC17	WDHD1	RP11-577H5.5	C2ORF44	AMT	TEX2	KHNYN	NARFL	PNPLA7	GLRB	CCDC93	NPIPB3	CCDC73	MRPL27	CTSF	TRIM3	ENTPD5	ADRB1	RBM4	RNF8	KIRREL3	PGRMC1	PSMD11	C5	IL12RB1	TCF7L2	HMG20B	MED9	LDLRAD3	RRN3	HEATR4	EIF2S2	PALM	KIAA1958	ARHGAP19-SLIT1	WDR17	FBXO18	ZMYND15	BZW1	SPNS3	PCDH11X	WRNIP1	RAB27B	PDK1	PLCB2	GPR173	DYNC1I1	EFCAB2	MAP6D1	TATDN1	CCSER1	C8ORF59	DBNL	PDE4A	TMCO4	MTMR4	ALS2CR12	SSNA1	UNC79	APPL1	CALM1	TMEM176B	NEDD4	TAF8	RP4-559A3.7	ACOX3	STK25	PM20D2	UBR2	GSR	PRIMPOL	PARD3	BCAR3	SUMO1	PLCG1	TMEM209	ZNF787	C12ORF57	PILRB	SCN9A	PARP2	SPAG7	ECI1	PSMD5	BCAT2	MAEA	FAM174A	RNF6	ALDOA	HILPDA	STRN3	HADH	LAMTOR4	FLOT1	PIGG	ARHGAP25	IPCEF1	FXR1	EVI5L	SCN2A	CHFR	BARD1	NAA15	YTHDF2	PRKCZ	MTRR	KLRG1	PSPC1	MGLL	TERF2	PGLS	REV3L	RAP2C	FAN1	XPNPEP1	HK2	CECR5	NCOR1	PDCL	KLF13	UPF2	UBE3D	HLA-DPB1	ESYT1	NT5C2	DEPDC5	SGTB	HDAC5	TESK2	VTI1B	FAAH2	SPG7	SURF4	TM6SF1	WNK2	TSPAN31	ADAL	GCDH	TRAPPC9	ROBO1	TMEM178A	AK3	NR2C1	CNGA1	ZNF219	TSPYL2	NFATC2	SLC9A9	ZNF131	PCSK1N	KCTD2	ANGEL2	GLTSCR1L	IL16	LONP2	ESRRA	BBS9	SMAD2	CCDC144NL	ITGAX	CDH3	SAR1B	RREB1	ARID3A	ADIPOR2	INTS12	BAIAP2L2	DDX5	RAI1	PITPNM2	UHRF2	ANKIB1	HSPA5	NFIC	TMEM184C	MGA	EI24	BAK1	DDRGK1	SGMS1	TCERG1	ALDH5A1	RABEPK	ENO1	SLAIN2	TFG	SMNDC1	CENPP	ANO3	MLLT10	RNF130	VPS53	PAAF1	CPEB2	ZCCHC10	UBE3C	NEK9	STX5	AIF1	SOX4	SDCCAG3	PLEKHA5	MMP23B	DYNC1H1	CLPTM1L	UGP2	MALRD1	SLC7A8	P2RY6	NDUFAF3	RPS6KA2	CFAP20	BEX4	NDST3	PPP2R3B	CCT2	BLVRB	KAT8	GTF3C6	ZFY	ZC2HC1A	MLLT1	LCMT1	TOX	CEP41	TMEM59	MAGT1	ZDHHC8	FBL	BAZ2A	RAI14	ZMYM5	CAMK1	WASF3	PCNXL2	ZNF540	CDH20	AMPH	CHTF8	MRPL40	PALLD	PDCD2	GPBP1	RGS3	TAB1	WDR44	NPLOC4	CALU	ZNF513	TMEM175	TCF20	NRGN	ZFYVE26	GS1-114I9.3	GAB1	ZNF823	FAM185A	NBR1	DYNC1LI1	ARPC2	CALCOCO1	CEACAM21	SLC25A12	AUH	YAF2	RRP15	SSH1	FBXL3	XIAP	NDE1	SEC23A	FARS2	CACNA2D3	GRIA1	KIFC3	FAM13A	FCGR3A	DIRC2	CEP164	XRCC6	ITSN1	ZC3H8	PHLPP1	PEX2	TPP2	ADPRM	KIAA0907	YWHAZ	REXO1	RNF217	UPF3A	EIF1B	PLK3	WDTC1	MYO1C	MCOLN1	MPP5	YIF1B	MBOAT7	COMMD2	RCC2	RUBCN	TCAIM	PPIE	DEPTOR	MSH3	NELL1	ZNF830	VPS51	ATP5D	TIMMDC1	MRPS26	GTF3C2	CLYBL	SMARCD3	TBL1XR1	ETFB	TMEM115	TUSC3	CAMK2D	TNFRSF10C	CFAP97	HOPX	CAPS2	DUSP22	IMPDH2	ZNF92	LRGUK	ENAH	CDKN2AIPNL	CLIC3	DYNLT3	PPP2R5D	CFL2	RNF165	ZNF133	MRPS12	CNOT8	AP3M2	CCDC28A	FRRS1L	AGO1	TTYH1	HSD17B13	DEDD2	KCTD17	RHBDL2	CYP46A1	ZNF616	CCDC85A	SLFNL1	GZMM	CYP4V2	UNC45A	ZNF75A	DAG1	TGFB2	LRRTM3	BPNT1	AP1S2	SNRPD2	XPA	DLGAP4	GLMP	DGKI	SPIRE2	STRN4	ANKS3	COPG2	FAM118A	ADGRL3	ZBTB10	DOC2A	NPAS1	PARP8	CFL1	PPOX	GMNN	ELOVL1	SAC3D1	C11ORF24	PRDX6	MAGI1	MAST3	TLR2	FAM134C	SV2A	DEC1	ZFP82	AHCYL2	AMN1	FCF1	PAK1	MAP7	EIF4E	CLEC2D	TBCC	SRSF2	ARL15	CAMSAP2	NCKAP5	DTX2	CUEDC2	PUDP	ZNF37A	ZDHHC17	CPT2	ATR	DNTTIP1	SSBP2	WDR89	BCL2L14	OSTM1	CHCHD3	NDUFA10	PSD	ROMO1	PLEK	LITAF	TRAPPC13	FUT9	EXOSC5	TSC1	ST8SIA1	EFHB	C16ORF58	LATS1	AKAP12	HESX1	CWC22	CUL1	C19ORF12	PGBD2	PMS1	MAGEF1	ST6GALNAC3	IQCE	GNA13	RAP2B	BTBD6	TFDP2	ALG8	PSMD4	COMMD7	SNW1	ADAMTSL3	HORMAD1	PLEKHB2	SH3GL3	KIF26B	SSR4	TNFAIP1	ARIH2	DOCK11	RP11-111H13.1	MTSS1	CSNK1G1	COX17	LAIR1	MFSD6	KLF9	FFAR4	MED19	IP6K1	LYRM5	SBNO1	LPIN1	TECR	HLA-B	BMI1	INTS4	ATG7	CAMSAP1	SPOCK1	ANKMY1	PSMB3	DHRS1	ARPC5L	TUBA1C	STAG2	ZC3HC1	PAPD7	PLAT	RAD51C	COG4	ZDHHC20	SREBF1	ATP6AP1L	SGSM1	FAM160B2	FGF14	HADHB	BBX	SSR1	MSANTD2	HAMP	PDE5A	PIAS2	DGKG	DHX37	TRAF7	AHI1	PIH1D1	CGRRF1	NELFB	GLTSCR2	SMC2	CNTN1	JAK1	TLR5	JOSD2	ELAVL2	LINS1	C11ORF80	MYL6	TLK2	EFHC1	SAP30	ADNP2	BIRC2	WSB1	RGP1	PLEKHG2	GINS1	PPP2R2C	GRM3	KCNIP2	MARCH9	DIRAS2	BEX2	MICB	PROX1	NRSN2	LRCH4	SYN3	GADD45GIP1	GOLPH3L	KIAA1211L	FBXO4	ZNF500	ASAP2	SLC24A2	CITED2	ATG5	H2AFZ	GRK5	CYP20A1	KPTN	LOXL2	BRI3	APOD	ZNF350	SLC33A1	STK10	CHUK	ZNF394	IMMT	ZNF385A	BVES	RP11-192H23.4	YIPF4	COPS7B	WDR19	CYB5A	SIK2	RP2	CKS2	ARL1	NDUFS3	GPN3	PAN3	NCKAP1L	CENPK	THOC7	SNAPC4	DTNB	GLS	AGFG1	FANCM	EP400	SMIM12	APIP	ACADVL	UBA1	CNNM2	MBLAC2	FOXK1	UNKL	EVI5	CSRNP1	UNC13A	HS3ST2	CPSF3L	PLD3	C3ORF62	EFCAB3	RSF1	TMEM11	FBXO2	TMEM67	STX1A	PFKFB2	ADAMTS6	DVL2	TMA16	SEL1L3	WDYHV1	TP53INP1	MPG	HECW1	ABCF2	SLC1A2	CATSPER2	SPATA5L1	INO80	ELOVL5	POP1	HMOX2	WDR88	CCDC109B	DPH5	CDKL1	MSH4	ZRANB1	CPE	GPR75-ASB3	BPHL	WBP4	MMP24-AS1	CTD-2006C1.13	TCIRG1	UNK	MMP2	ATP1A1	NHP2	ATP6V1D	SFT2D2	ZNF644	ZNF718	FBXO31	DUSP12	MAN1C1	IKBKE	MLEC	PDAP1	PPWD1	MAML1	MLST8	KAZN	CIRH1A	WDR47	PIPOX	AGFG2	CCAR2	MLF1	LMO1	AMD1	GON4L	HERC4	PEX5	HMGN4	KLKB1	C4ORF22	ATMIN	NEO1	VPS54	ZNF555	NUTF2	TRIM62	TIRAP	URGCP	SUCLG2	HEATR3	SLC25A30	MOSPD2	CKAP2	SLC17A7	YDJC	RP11-347C12.1	STK3	SEC61B	CBR3	PURA	SENP6	RP11-302B13.5	IMPA1	ANAPC15	CABLES1	BMPR2	EHHADH	GTPBP8	GBP2	ORMDL1	MDM1	KDM3A	PHKB	PHACTR2	RAB37	PHYHIPL	PGK1	TRAPPC10	SAT2	WDR59	ARRDC1	SCD5	PLAG1	MB21D1	TMEM167A	SCN3B	RCSD1	PBRM1	CHD6	KIAA0040	SLU7	C1ORF112	COL18A1	HTRA1	IFITM3	RNMT	IFT81	PTPN14	NEK1	SAP18	RPRD1A	DGKA	C12ORF76	SLIT3	ZSCAN21	TBL1X	NQO2	NCBP2	NFAT5	HELQ	TBC1D20	BPTF	MARCH6	EML4	MSL1	MAST1	ARMCX4	CERS4	NAALADL2	GTDC1	DCAF12	HIC2	PTPN11	KLHDC1	RPAP1	POLR2A	MAP4K5	TSHZ3	MZT2B	VASP	PTPN18	PKNOX1	TECPR1	OPA3	TMLHE	ACY3	SAP30L	DESI1	HIST1H4E	UBE2V2	FAM171A1	XYLT1	PMM2	HSPB11	RNF10	TPD52L2	RGS10	DUSP11	MZF1	RHEB	VILL	GORAB	G3BP1	KDELC2	HSF2	ACYP2	EIF4A3	IL6R	IL11RA	SLC35C2	KCND2	SLC26A5	DTYMK	NADK2	TADA1	ZDBF2	GCA	PEX26	GUK1	COQ4	ZNF568	SOD2	PHYHIP	ABCD4	NSUN6	HINT1	EMP3	SLC11A1	GPR183	PGBD1	ZMYM1	GRAMD1B	NCOA3	SCD	PHF10	CDKN1B	MFN2	RIT1	LPAR2	MBOAT1	RNF144A	HLTF	SLC35F5	WARS	C2ORF74	TSTA3	METTL16	STMN4	UFD1L	ABCG1	TGDS	ADCK5	PPP1R15A	SSFA2	USP45	AAGAB	SLC25A32	SEC61A1	R3HCC1	FAM65A	EMC4	CYP2R1	THAP6	ZNF420	ASTE1	DCP2	DNPH1	SRI	MORF4L1	UGGT1	CDK5RAP2	KAT2B	CDH13	YWHAB	ACCS	RNF111	NUBP2	KLHL2	FXYD5	SLC2A13	COMMD10	ZMAT5	EIF2B1	RPA1	CLTC	AZIN1	CLEC9A	ST3GAL3	LIMCH1	EDRF1	ZFYVE21	PROSER1	RBPJ	LPCAT3	EML1	ATG13	TNFRSF10D	FOXN2	TRMT10B	ATP6V0A1	LEPR	ALG6	C16ORF72	SNRPA1	FAM204A	BICD2	KLHL24	NUDT19	CCND2	UBA5	HYDIN	ZNF385C	GNB5	LARS	NDUFS1	CSMD2	MXRA7	PCYOX1	SF3B4	H6PD	CIC	SUCO	SMIM14	ARHGEF37	SET	RPL5	HRH2	PCID2	SLC20A2	RIN2	UBE2R2	XPC	ZNF721	FAM73A	KAT7	LANCL2	PLPP5	MZT1	TRIM52	GRIA3	IGSF10	GUF1	NSMCE1	DAPP1	ARRDC5	ST14	FCHSD1	PATL1	ZNHIT3	MECR	AKIRIN1	EAF1	RASA3	ABCB8	NDUFAF4	PSMC3	DDX52	SH3YL1	FCGR1B	CLTB	DNM1	PPP2R2D	DHRS12	ZFC3H1	USP32	MSL3	ACO2	RPS24	HMG20A	SUPT5H	PEX3	PSKH1	CYB5B	C4ORF3	WAC	LSM3	POMZP3	DHX16	BRCA1	HOMER2	ZNF493	MRTO4	PRMT2	VAV2	SPEN	EID1	CCDC191	NHLRC3	USH2A	SLC25A11	HSPA4	DPY19L4	SPRED2	ZNF804B	TMEM138	ZBTB49	DNMBP	PPM1L	EXOC3	CD48	TYSND1	CERS5	WDR13	TARBP1	EWSR1	RABL2B	UBE2K	ZNF143	EYA3	RBMS1	PRPF6	CWF19L2	ACRC	NSUN7	USP6	KLHL3	ATL2	ZNF483	STARD7	FAM89B	PAFAH1B2	UPRT	FAM110B	IL27RA	NUDT14	PAPSS2	GTF2H1	RILPL2	ZBTB1	DDX51	ZNF141	SLC16A10	FXR2	KIF1C	NAA38	BCL2L11	AC004076.9	ABHD13	C17ORF80	BAIAP2L1	LYPLA1	SKIL	GPR84	TSPAN14	CASC4	TRIM11	C2ORF49	YY1AP1	GNL3	KLHL23	SRP54	BANF1	CSNK1A1	FAM118B	TMEM43	LMO3	ANKRD36B	GMIP	ZNF318	TRMO	FNIP2	RFX7	ARHGEF1	TOR3A	MAGED2	CNTNAP5	PCYT1A	PHKG2	CUEDC1	AP002884.2	MAP2	HEMK1	RP11-286N22.8	PIEZO2	LSM14B	FLYWCH2	GOPC	NFATC2IP	KIAA1715	SWT1	ARFGAP1	DYNC2LI1	RNF5	ZNF75D	RNPEP	R3HDM2	NLN	PCNP	PLA2G4A	BRWD3	ING3	MRPS36	MRPL39	GTF2B	SEC31A	POLA2	KBTBD4	MTERF1	MBD3	NUP37	C1ORF43	ELMOD1	SLC30A1	CEP78	GBA	RBKS	DIS3L	SLC29A3	RAB40B	TIPARP	RNF214	DYNLT1	MEF2D	SLC35B2	MAP3K7	WDFY1	BTF3	HCFC2	ESYT2	BFAR	XPNPEP3	TAL1	MSLN	SLFN11	SLA	SESN3	GIPC2	ANKRD36C	NLRP3	CALCR	RHOT1	AMBRA1	KMT2D	RSBN1	WIPF2	JAK2	ARFGAP2	ADD1	SUPT3H	MNAT1	KMT2C	PPM1G	RNF135	ESCO1	EPN2	ZNF846	APBB1IP	HIVEP3	HEG1	FASTK	SMPD1	LIN9	NUPR1	CHD3	CBWD2	SDR39U1	POP5	NUDCD2	CDK14	CEP152	ILF2	CNBP	MOB3B	DSCAML1	DMXL2	LRP8	MAU2	SNX27	PRKDC	SCP2	ANGPT2	SRRM1	ZNF273	ESR2	GNPDA1	FZR1	ME1	TTPAL	LYSMD2	TXNDC16	NDUFC1	UNC50	SLC2A5	PDXDC1	ARHGAP15	ABHD18	SAMHD1	NFATC3	RAPGEF5	ITPR1	TAF2	RRAGB	NMI	PHLDB3	DNTTIP2	PLS1	PSIP1	CYB561A3	MAPK1IP1L	PRMT3	ANKRD36	SLC38A9	MAPK1	ASTN2	DNAJB12	KIAA1586	APCDD1	PAK3	HSDL2	GDAP1	ZCCHC14	MCF2L	ADCK1	STRN	C3ORF70	DLG4	C20ORF194	ZNF213	TTYH3	DDX60	UXS1	MTOR	SUCLG1	DUSP3	RBBP5	GTPBP10	PFDN6	GSTT2B	CTC1	HLA-DOA	HARS2	SLC22A17	SP140L	SP2	STK11IP	CDADC1	AC068533.7	UQCRHL	SUOX	VPS9D1	FAM102B	ZNF688	ATP2A3	LMAN2	PPCS	AHR	ERGIC1	FAM179B	PTPN4	XKR6	PHYKPL	EBPL	PPP1R21	NCBP3	HEATR6	C12ORF45	ZNF706	CORO1B	NUDCD3	GRIA2	RAB32	IRF2	PRKAA1	NUP50	FAM151B	C19ORF24	CLASRP	SYN1	NMT2	MDGA2	UQCR10	STMN3	LRRC40	CHCHD2	EPHX1	ZNF385D	RB1CC1	NUP155	AKAP9	KRI1	TOM1L1	PHKA2	MARK4	CDK17	MYPOP	IFT74	PAIP2	WBP11	RFX2	YIPF1	TAF11	CCDC88B	UQCRC1	NCKIPSD	LRRC27	ZNF791	FILIP1L	RSU1	FBXO38	AFMID	FBXO42	SIK3	NISCH	HEATR5A	UBTD1	BCL2L13	TIPIN	SUMF2	XPO4	SEMA4C	PCGF5	ATXN7L1	BNIP2	ANAPC1	RUNX2	FAM46A	DFFA	POLG2	PPFIBP1	CRNKL1	EZH1	SLC18B1	CKAP5	MAP2K3	PIM3	SRP9	WWC2	SOAT1	RAB12	CREG2	CELF5	MTA1	IMPAD1	METTL2B	HELLS	LIG1	CD300LF	ABCB4	STK11	MFSD12	NDUFS4	MKL1	ATL1	BTBD9	SLC9A8	MTM1	EIF1	ZC4H2	DNAJC1	INTU	STAMBPL1	ARL3	FAM32A	VAMP7	GATSL2	ERCC8	COPS6	RPF1	CDH18	C4ORF48	DHRS7	ROBO3	CLDND1	UBE2O	SPCS1	DPP6	MIER1	TMEM51	WDR81	HERC1	NSF	CPSF7	ZBTB8OS	SMPD4	ALG13	ZFYVE16	WDR91	RP11-437B10.1	HDAC2	KIAA1033	FAM120B	PSMD14	WIPI2	FAM172A	TRIM22	KIAA0319L	TMEM106A	CCDC91	UEVLD	MXI1	COQ9	PSMD1	GTPBP2	RP11-382A20.3	ERAP2	SLC25A26	GTF2A1	PRR14	DRAM1	HNRNPH3	FLRT2	BCL6	RSPRY1	ANAPC10	PLCG2	DNAJC17	TMEM65	FGD3	SPG21	ABCB10	ARAP1	TBCEL	PPP2CB	FAS	MYLIP	DLAT	CERK	NBL1	MED31	TMEM147	SLC36A1	TXLNA	SLC25A3	C7ORF49	SYNC	ZCCHC7	ATOX1	GATAD2A	MT3	SRGAP2	CBR4	AIMP1	DLG1	PA2G4	FBXL20	STXBP5	RAB11FIP2	ATRAID	SYNGR1	TMEM106B	COMMD1	ATP6V1H	ZNF326	ZNF432	DDIT4	ASNSD1	NUP43	TOX4	MYL6B	NIPAL2	CUL2	NIPA2	ZNF322	ZDHHC24	EHMT1	DARS2	EMC2	PIK3R1	NIPA1	NAGLU	P2RX4	POLN	ARHGEF12	H2AFY	CPQ	CCDC112	STAT6	FSD1L	SLC39A11	MBD2	WWP1	DNAH9	ARL10	TMEM229B	YARS	SWAP70	ZC3H13	TMEM176A	ZNF260	PLEKHM1	CCNG2	ACOT7	FAM26F	SEH1L	PRKCSH	NSRP1	TSG101	OPTN	USP42	CISD1	FAM96A	SUGCT	TULP3	ITPKB	MANBA	SYNPR	PTBP2	ZCCHC11	APRT	SETBP1	CCP110	JOSD1	CBX6	TIMP2	VTA1	RPF2	CAPZA1	LYSMD3	TMIGD2	MED15	HMGCR	CHRFAM7A	ECHS1	TMEM87A	SRR	FZD2	COL15A1	DIRAS1	GP6	GUCD1	PLCXD2	DLEC1	SH3BP5L	SAMD5	PHYHD1	FKBP14	LRRC45	FH	PPP1R16A	JPH1	ADAM23	DIO2	C10ORF35	TCFL5	BLM	SMIM20	NUDT12	ZNF788	ZKSCAN7	PNMAL1	PAQR7	TMEM154	SLC41A1	SNN	C11ORF57	ARMC6	ADGB	ALKBH6	HMGCS1	ANKHD1-EIF4EBP3	CDCA4	LIG4	SUCNR1	SMIM3	FEZ1	ZNF497	C15ORF39	PTK7	TMEM52B	CACNG2	TADA2B	HLF	TMEM167B	DDR1	WDR36	SLC16A6	RAVER2	CHAMP1	SPATC1	C5ORF28	PTPN5	TEX9	HNF4G	FAM177A1	MTCP1	GMCL1	CLTCL1	LIG3	NUDT1	TMEM255A	PEX16	APOL1	GSG1L	ROR1	RP9	FASN	SH2D4A	GORASP1	ERH	DIO1	TAGLN2	SEZ6	CTC-487M23.8	LURAP1	GMPPB	PLD2	ZNF175	SIAE	CD93	AGPAT1	SC5D	HAX1	SLC37A2	GABRA3	TAP1	C3ORF14	SLC38A4	POLR2J	GLB1L	WDR54	KLF10	ZNF668	SLC26A7	JAGN1	SEPSECS	ABCB1	BPIFC	FAM45A	OIP5	POLR2C	RAD17	BMX	TEAD1	ZNF142	MLF2	PTCH2	IL18R1	TLDC1	COL21A1	MLH1	TXNL4B	SYT14	ADGRE1	UBAC1	NTRK2	TMTC3	WRAP73	UBE2M	ELK1	MRPL21	FBXO45	FYTTD1	CENPJ	CD99L2	GRAMD1C	DDIT3	B4GALT7	RP11-343C2.9	GAD2	B3GALT4	PHF5A	SUN2	CTDSP1	TOPORS	TRMT6	EIF2A	CCDC43	SERTAD3	CSRNP3	RNF220	GALC	ARL2-SNX15	ORMDL3	CLDN11	RPIA	TMEM219	FBXO36	GDAP1L1	NOL6	ARAP3	HINT2	TAF7	LAMC1	UQCR11	XYLT2	NFKB2	RGCC	KCNN3	CX3CL1	LIN7A	RMI2	ADAT2	CAB39L	SPOCK3	CLIC5	CNST	RDH11	ZNF627	ZMAT2	ZNF654	PIM1	MIDN	LAMB2	HCST	B3GNTL1	PSMC1	C8ORF46	BZW2	RIMKLB	ZPR1	NUDT13	ZNF35	NPTX1	CACTIN	PPP2R5E	DAAM2	COBL	ZNF189	GNPAT	RFXANK	FAM13C	CS	RBM15B	PPM1N	FAM155A	ZFYVE27	TFR2	TMEM203	TNFRSF12A	KSR2	NWD1	HSF4	DET1	RPP14	LTBP1	FARSA	ASPSCR1	SSB	METTL2A	CRIPAK	ZNF682	SNRK	SLF1	RP11-514P8.6	C9ORF91	ZNF26	EXOSC10	MYO5C	MRPL48	KNOP1	MPV17L2	RNASE1	PLA2G7	CCDC159	BZRAP1	CBR1	MGAT5B	ANKRD7	ZDHHC2	CLDN4	CDK12	STARD3NL	NPIPB15	HNRNPA0	PDZD2	B3GAT2	ZNF771	IQCB1	SMIM15	RHBDD3	TRAPPC2L	PMM1	TPST2	RSBN1L	DCTN3	ATG3	C19ORF66	ZNF827	HDAC3	ADGRB2	RIPK2	TESK1	KIR3DX1	RBSN	COL4A3BP	OSGIN2	TFAP2E	NEDD9	COIL	SETD3	AKR1A1	SMC5	MAP2K6	DENND5B	ARHGAP33	LAMTOR2	MTHFSD	SLC24A3	CDK16	TUBA1A	FAM21C	LSM7	ATP1B3	RTKN	CYP2U1	ELAVL1	MMP16	PSMB5	LRRC49	TMEM8A	CCDC22	MAK16	SORBS3	CDC26	PNRC1	SNAP29	MOB3A	C2CD3	CFAP36	IQCG	ACTR3C	H2AFX	PIGH	IDH1	TDRD7	ST8SIA3	FXN	PABPC3	NOTCH2	CNIH3	PPIL2	LETM1	TMEM68	ANKRD52	ADNP	DPF3	SCN3A	SPTLC1	SOBP	DPP7	DTX3	CLN8	RSPO2	RP11-463D19.2	CSTF2T	SYNE3	BAIAP2	JUNB	PRKAG1	PLEKHA4	SLC8B1	SRRM3	PRDX1	TAF1	FYCO1	RRAGA	CABP1	GFAP	PQLC1	ZNF431	ETV4	CACNA1E	UBE4A	TFCP2	MROH1	PLEKHB1	GPCPD1	DIAPH1	LRRC69	CCDC171	SCRN3	HRH1	DPY19L2	UNC5C	BTG2	SDF4	CRTC3	SUPT20H	GOLPH3	IFT46	RAB9A	ARID4B	TNFSF8	SERPINB6	MYH13	HIST1H4H	NCBP2-AS2	ZNF622	ITGA6	ZNF254	KPNA5	C16ORF70	CTTN	ELL2	GUCY1B3	TOR2A	AGAP2	EIF3I	HENMT1	NAPB	CHSY3	DPY30	NIP7	ABCC5	SPIN1	RHOQ	NET1	TMEM57	SLC35D1	C6ORF89	EPS15L1	RAB35	IDH2	NMD3	COL27A1	SMARCC2	MAGOHB	PRKG1	ATP5B	ZFYVE1	GSTA4	CTAGE5	MRPL19	COPS3	FAM168A	DUOX1	UBTD2	WNK1	PFKM	SGK223	ZNF276	RBM33	GRSF1	NANS	ZNF41	ADCY2	BBS4	BCL7C	NIPSNAP3A	ZDHHC9	RSRC1	UBE3A	RALYL	MYO19	CEMIP	PHF8	PIK3C2A	ZNF583	ELP3	POLM	TMEM165	AC002310.13	ARRDC2	TAX1BP1	STAM2	PCSK5	FAM122B	SLC3A2	FAM212B	CARNMT1	NCL	TOR1AIP2	SLC25A36	AP3B1	ETV1	PLEKHA1	CPEB3	EPOR	LIMD1	FAM107A	MARCH3	CCDC126	SPTBN4	PDCD6IP	LRRK2	C7ORF50	CDC34	NOL8	SPRYD7	C14ORF178	FAM3C	CLASP1	RNF13	DHX35	MOB4	ZBTB7A	IQSEC2	TALDO1	D2HGDH	NECAP2	PLAA	CDK5RAP1	TRIP4	TMEM55B	WBP2	SYT16	ATP6AP2	FAM120A	CBLN2	LMAN2L	MYEOV2	ICT1	PLA2G15	CLIP2	PBDC1	TPST1	MRPL32	RNF4	LDB1	JARID2	TWSG1	ALKBH3	NPHP4	RNASE6	NCAPH2	SH3BP1	ZBTB38	UBE4B	CYTH4	TADA3	TMEM60	SLX4IP	TBCA	SF3A3	SCLT1	KDM4A	GGPS1	TSPAN13	KLC2	ACVR1B	FHIT	MECP2	PAX8	PLAGL1	PRMT9	HOMER1	AMDHD2	ADAMTSL2	RBM41	GRWD1	RAP2A	MAP3K4	LSAMP	CRELD1	SEC24C	MTPN	BOLA3	TIMM10	RBM5	ATAD1	UBR7	TTLL4	PCLO	GART	SUMF1	TBX19	DCBLD2	NUAK1	UBA3	SPSB3	GATAD2B	LGR4	MOGS	NF2	TRIOBP	LSM12	FAM219B	OPRM1	DNAJC10	SDF2L1	C17ORF51	KLHL42	VAMP3	ZEB1	TMEM33	SNX30	ZNF76	FRMD3	EIF2B5	TOR4A	KARS	NSA2	ZNF615	REV1	LSG1	CHGA	CA8	ZNF45	LRP5L	RTFDC1	LSM8	SVOP	PTPRZ1	RHOBTB1	GPR107	RNH1	ILKAP	IGHMBP2	BOD1	HSBP1	ZNF629	NLRP1	ETV6	MCM6	CRLF1	HIST2H2BF	ATP5L	RAPH1	KMT2B	RUFY3	ZNF518B	EHD3	BHLHE40	SF3B5	EPS15	NCOR2	SFXN5	TIMM17B	PRKX	FBXO41	AATF	RALA	PCF11	ACSL4	TBC1D15	CSF2RB	CHD7	PARPBP	RABGGTA	CCDC157	TPGS2	B3GAT1	ERAP1	WBSCR17	RPL11	DIP2A	POLK	DDX18	SLC4A7	TFEB	CXORF38	SLC15A2	KLHL4	SNX7	CHD1	FAM133B	NEFL	CDKAL1	HARS	EFTUD2	PRRC2A	OTUD7A	TRADD	HGS	GLB1	PAG1	MBD5	TMED3	CAMKMT	PAK2	RABEP1	ZFYVE28	FLI1	ATF1	GBF1	PUM2	HLA-DQB1	MYO9A	TTC37	HIBCH	ADAM17	TSPYL1	FEM1B	SEMA3C	TRPM3	PDIA5	ZRANB3	WWC1	CD33	CTB-50L17.10	STS	ADORA1	LXN	TG	C9ORF64	SLC15A3	MCM9	GAN	NME9	PARK2	TGFBI	DUSP10	RRP1B	SHPRH	ATP6V1F	RAB10	CYTH1	GRIP1	SSBP4	TOM1L2	TRIM37	CDC42BPB	COX6C	INSIG2	GAS7	BDP1	FAM60A	DVL1	ANKRD23	KDM6A	UBIAD1	PCMTD1	RAC2	TOR1A	VPS41	TRNAU1AP	SEMA6D	SH2D1B	MBD4	ZER1	GPR162	PTPRO	LACTB	EHBP1	CAMKK2	DDAH2	PHF11	TBC1D12	C11ORF74	GGT7	CPSF4	TIMM23B	MIPOL1	DOCK2	KCNAB2	SF3B1	SNRPA	FMNL3	TRIM24	PARVG	HBS1L	TRMT11	CCDC47	PLEKHO1	SON	SAR1A	REEP4	RPL24	PHC2	MAP3K2	CD4	KPNA4	CBLL1	GNG4	DERL2	DEDD	SPAG1	CFAP44	BCL2A1	CCNL2	MAPKAPK2	ST6GALNAC5	FAM72D	ARSK	HAUS8	SMO	CD3G	MACC1	ATG2A	C1QBP	CD72	TRIM16L	SDE2	C1ORF101	MAPK13	STRADB	PRELID3B	METTL23	UHRF1	PTGDR	PEF1	FAM78B	FTSJ1	SRPR	PDIK1L	ODC1	COL25A1	GSDMD	SEC61G	AP1S1	TBC1D10B	RP1-34B20.21	EFCAB11	ETAA1	PODXL2	NDUFB5	ADAP1	PPP4R2	SCAND1	TSR1	MAP4	VPS16	RNF146	LMLN	OCIAD1	PRPS1	SERPINE1	EFCAB10	ERI2	KDM4B	LACE1	UCHL5	SRSF5	NOL4	PCSK7	DEXI	DGAT1	KCTD18	CLIP1	DIMT1	ARRB1	ACOT9	CNOT1	NFKBIZ	CCDC3	KPNA1	WHAMM	NOXA1	HIST1H2AE	UROS	C16ORF62	C2ORF69	UBXN7	LDHA	DNAH11	ATF6B	HFE	EPHA4	GPSM2	DDX55	NAAA	POLD3	NBPF14	NELFA	PIGZ	RFX3	CCNL1	TMEM245	ZNF780A	CMTR2	RBM23	GOLGA8N	UBA6	GBAS	LYVE1	DENND3	WDR83	PHTF1	CAMKK1	MED13	NRG1	PLRG1	SPG20	C9ORF114	RMDN2	SLC30A7	MYNN	KIAA1549	RGPD8	AKR7A2	CENPQ	NDEL1	TBC1D8B	MCCC2	ACP2	ILVBL	GRK6	TAF4B	CHMP2B	DSCR3	RPGR	TRHDE	MYH11	CCDC64	BRINP3	CRYGS	FUNDC2	CNP	MYD88	ANXA2	IGSF11	C11ORF21	DBF4B	GLT1D1	SDC3	CCSAP	NAT8L	TNFRSF13C	IL2RG	ARL5C	RIMS3	CHODL	TMEM266	ZAP70	DPH1	PUF60	KCNH5	SETD6	EARS2	NOD1	ATP5SL	THBS4	SCN8A	ZNF606	DNA2	ZNF738	MTIF2	POLR3H	BAG1	SGK3	RTN4RL1	TUBG2	NME6	TMEM41A	TSFM	THYN1	NAB2	INIP	CCDC149	COASY	HIPK1	BTK	ZNF30	VMO1	SGOL2	TFB1M	COLQ	OARD1	ING5	RNF19B	CAPS	SMARCC1	KIAA1324	CASP4	KIAA1671	RNF123	FAM134B	ACPP	ACD	CHD1L	RUFY2	IFT88	APOL3	CES2	CCDC142	PRKACB	AIFM1	CHDH	GSDMB	TRABD	NEK4	PTCH1	AMMECR1L	ZADH2	EXD2	NAPA	VNN2	C8ORF33	CYP7B1	WDR48	SNX12	PAOX	PTPDC1	LEKR1	PHTF2	ZKSCAN1	C5ORF51	HDAC4	SCARB1	CTDP1	CBX7	ARL6	TMEM64	TMEM236	ASB1	PPME1	USP24	B4GALT1	PSMD6	RAB6B	NUP98	TSSC1	JMJD1C	TRAF3IP1	LTB4R	SLC35E3	COX7C	PFKL	TUBA1B	PLCL2	RNF38	WDR7	ZNF638	ZC3H11A	SLC35E4	WNT5B	ZYG11B	URB2	SAMD4B	ZNRF1	MAGOH	ATXN7	C20ORF196	ZCCHC2	SIN3A	NDUFB1	RAP1GAP	AVEN	SESTD1	MTMR6	TLR3	ARMT1	PAPOLA	RRAS2	AP1G1	RTF1	ZNF510	VPS33B	PLEKHH1	PDZRN3	TFPT	SSH3	GCN1	TCTN1	PLA2G6	RNF20	KCNJ2	VMA21	KIF13A	CTC-326K19.6	RP11-475E11.9	ZNF234	GOSR1	BTBD8	AKAP17A	UTP11L	FPGS	PAIP1	ZNF562	ISPD	RPL31	SCAF8	GNL2	PTPRN2	PECAM1	LAT	ELF4	STRA13	GTF2I	PTPRA	FBXO11	ZNF362	ZNF250	HSPA1A	CYTH2	MGAT4C	ACAD8	B3GALNT1	DCAF16	PCBD1	LDLR	ZP3	FAM189A1	PTPN13	FAM114A2	DLC1	HIST1H2BJ	TBC1D25	VPS72	BNIP3	CALD1	DDX23	OMG	ADAM32	RNF122	FERMT2	SNRPE	NDFIP2	TDP1	DIEXF	GPATCH4	TAF6	TET1	TESPA1	PDHB	UBL7	SLC27A5	GALE	PANK1	GGCX	CLK3	HMOX1	TMTC4	ADCY1	PDZD8	XKR4	NUDT22	ARV1	PARP16	TCEB3	TJAP1	USP38	CLCN4	EXOSC6	NELL2	IDH3B	ZNF32	PIGM	SNAP47	C19ORF52	CAPN2	GPNMB	NREP	PTGES2	CARD16	SRC	SUPV3L1	SCRN2	MNT	IL7	LIAS	FAM208A	ZNF107	AP5M1	TMEM260	NELFE	AC008074.1	DDX42	REST	TNPO3	MRPL55	FAM117A	SCCPDH	CFAP70	UFL1	SF3B6	ELL	RGS18	WRB	MRPS15	TMEM69	PEX11B	CD300A	CD58	CBX3	ATP2B2	KANSL3	ST3GAL2	CAMK2B	C19ORF53	KCNQ5	S100A9	UPF3B	GRAP2	LCLAT1	THUMPD2	NUB1	SHQ1	CNIH1	TTC26	TBPL1	EPHB1	PEX6	UMPS	AKNA	AP2A1	PEX1	ADIPOR1	FMO5	ATP7A	ACP1	MGMT	FPR1	GRIN2B	SPAG16	ZBTB46	BCKDK	ZNF678	SLC48A1	TWISTNB	MED12L	ADD3	OXNAD1	FBXL2	SRRT	WTAP	PROSC	GMFG	SNX18	ATP9A	UCK1	VEGFA	GPN2	GTPBP6	MRI1	GCH1	GNL1	GEMIN5	SCRN1	HAUS2	GPALPP1	NRCAM	AP3D1	KANSL2	TMEM39B	CDC5L	KLHL21	ZSWIM5	CYB561D1	CYCS	LZIC	CDH12	TTC5	GNS	TMEM173	TBCB	NOMO2	RNGTT	RPRD2	VPS11	NUP210	USP54	BTBD10	AIG1	CPNE3	EAPP	CDKN2D	CDC123	SERPINI1	MED1	TNFAIP8L3	ST18	ARHGAP17	IFT27	NRBP2	PCTP	TPMT	ATP1B1	MRPS14	ULK3	MAP3K9	CARHSP1	IPO8	HEXB	DMAP1	HLX	PIP4K2C	KIF3A	PHLPP2	IFNAR2	FAM200A	TBC1D13	ATP13A2	SNAPC5	RNF7	SH2D3C	QSOX1	C6ORF203	COLEC12	SEC24D	LRRC57	FMN2	AMPD3	ATE1	CLIC2	MFHAS1	HDGF	TRMT2B	STXBP4	SGTA	ZNF451	IFT43	TOB2	PDGFC	FMR1	PSMD3	COL9A2	NEIL2	WDR45	COX7B	THADA	PPARGC1B	PPA2	FCHO1	RABGAP1	IQCK	LRRC6	IRAK4	CUL4A	CIR1	SOD1	IDNK	BTAF1	FGFR1OP2	NUDT3	GTF3C3	LPP	ZNF641	UBE2Q2	PSME3	C1ORF159	FOXRED1	CUL4B	P2RX1	RAB29	SRA1	ZNF136	RETSAT	TNFRSF10B	RAD23A	FAM35A	CCDC40	MYO9B	STIP1	ARIH1	SETD1A	JAK3	PPP1CC	MCCC1	AKIP1	FAM222B	GARNL3	ZSWIM7	SNRNP25	CPNE2	IRF3	ITGAV	SYNJ1	SLC39A9	ZNF714	GHRL	CYB561	ZBTB25	NRDE2	FBXO25	LRRFIP1	DDX27	APH1A	TTC9C	RCBTB1	MRPL50	RFWD2	NDOR1	AMOTL1	LRP1B	MUM1	HPN	MIPEP	RANBP6	CDR2	ARMC8	VPS13C	UBE2L6	OSER1	VOPP1	EIF3K	RPS4Y1	BORA	RNF215	SYPL1	ABCC4	BCL2L2-PABPN1	PCCB	OSBPL2	DYNLL2	SNX29	NEGR1	KIF1A	H1FX	EIF3G	SRSF4	ERCC3	OTUD6B	CD40	SULT4A1	GNPTAB	RPL29	FAM76B	SNRPD3	TMEM143	RBM22	DCTN5	POLR3E	SACS	PSD4	ITPKC	CDH26	EML6	PSMG2	SLC25A53	CCL3	PACS2	TMEM170B	FOXK2	ELP6	TRIM65	SEC62	GPR132	ARL6IP5	DNMT3A	PAXBP1	RAB7A	FAM104B	GABPB2	NOL4L	ASNS	RERE	IRAK3	RING1	LMBR1L	PPA1	CRYAB	RABL2A	TAB3	TUSC2	CDC42	PDE6D	LTN1	TYW3	GSTM4	ITPA	UQCRFS1	SMAP2	SESN2	CD69	RARRES1	DUSP2	C1S	ATP6AP1	PIGL	RNASEL	KIF1BP	ARHGAP20	NAE1	RRP36	MPP1	MRPS18B	FANCL	RHOA	ATP8B1	APLF	DCAF15	ST6GALNAC6	GOLGA7	AMFR	MTUS2	SH3TC1	HK1	USP7	YBX1	SGPP1	NECAP1	TNS3	VRK2	VAMP8	TARS2	HLA-DPA1	ETS2	DHRS4	ANKLE2	EHMT2	TENM3	ORC3	CSNK2A2	AGBL3	ZNF600	KLHL12	ACSF2	FRA10AC1	CHEK2	YKT6	CAND1	NARS	TPCN1	CALM3	EIF3J	AHCTF1	PIGT	RNF121	ROGDI	LRSAM1	CWF19L1	RASGRP4	BRD2	VPS39	ARID4A	DBT	ERMARD	ZNF44	CLCN5	UVRAG	PIP5K1C	SMS	ZBTB43	USP11	NCK1	CFLAR	TRIQK	MAP3K3	ABHD3	RFXAP	AMOT	APBB2	PPP1R12C	HMGB2	CFAP74	POGLUT1	ADGRL1	RBBP7	MRPL16	RBFOX3	DHX57	NAT10	NDUFAB1	STAMBP	FIG4	AIMP2	ITPR2	FSTL5	CNOT2	EIF3H	TCF4	PIK3C3	FAM20B	SLC35B3	MTHFD2	C6ORF48	ZNF800	C15ORF41	DCTN2	MTF1	BRI3BP	CDHR3	BCAP31	ADAM15	PPP1R11	C2ORF42	RAD54L2	MPHOSPH10	BNC2	ZNF248	C19ORF60	ALDH2	RBM38	KIAA2013	MCUR1	PAN2	SPRTN	TIMM17A	SLC5A9	CTNS	ZC3H12D	SKP1	NBN	CEP250	DCXR	LGALS8	DRAP1	FER	TAMM41	RPH3AL	USP10	HABP4	SPIDR	SPPL3	MAST4	PEX13	SOCS4	MED28	PACS1	MOV10	CCDC84	KIAA0513	PKP4	ZCCHC24	HNRNPF	RMDN1	HECW2	IQCJ-SCHIP1	CEP162	TRIM44	ANO6	SERAC1	MADD	ST7	ZNF3	PITHD1	IPMK	PSMB9	WDR27	LIN52	GRIN2A	DHX36	RPS6KA5	CECR1	NETO2	TRAF6	C14ORF159	MRPS11	ZNRF3	TBCE	TREML1	MDH2	KIAA0753	KIAA0922	SART1	HIBADH	PTPRM	FAM21A	PLEKHM2	RALGAPA1	SORBS1	CCNB1IP1	YTHDC2	TCEAL1	VCPIP1	MGAT1	HERPUD1	POGK	HERC2	TNFRSF14	TLR10	COPS7A	CCNT1	HIST1H2AC	ZNF428	CACNA1C	PPP2R3C	SNRNP40	C1QTNF3-AMACR	CLK2	WDR70	TNK2	MINK1	DHRSX	MRPS9	CCT4	EDEM1	TIAM2	ITPK1	AAMP	AGAP6	POLG	PEA15	TRAFD1	ATP8A1	IPO7	LRRC23	TASP1	NBPF12	DGKZ	CD151	ZEB2	AP2B1	EIF2AK3	SLC7A5	SRPK2	HSD17B7	BAZ1B	HIP1	GALNT7	PRRC2C	FCHO2	VPS52	CACNB2	RNF170	MTMR9	PAPSS1	IDUA	SIN3B	SDF2	ARL17A	NTPCR	PCED1B	H2AFV	TBC1D30	RCHY1	OSBPL1A	HNRNPC	CCDC18	IFFO1	CEP192	GABPB1	ZSCAN30	RAD52	LRBA	MYDGF	ANKRD44	HIVEP1	RPS6KB1	PDCD10	TRMT61B	RNASEH2B	DOCK6	HEATR1	LPGAT1	SEP15	ANKS1B	CRELD2	PLXNA2	MSRA	DGKB	BIN2	KXD1	UQCRH	CCDC14	LZTR1	RNF138	RTN1	COX10	APEX1	NDUFAF6	RTN4	HDAC8	MXD1	GOT1	LCORL	GLE1	RMI1	DGKD	DRG1	TGFBRAP1	NEK3	PPP6R3	PARP6	SSBP1	ZDHHC21	ANP32B	EDC3	SH3GLB1	SHFM1	ZFAND4	P4HA1	GMPS	LARP4	GOLGA5	TTF2	ZNF69	LILRB1	CRY1	ATF4	HLA-F	KIFAP3	CCDC138	INTS6	CUL5	ZNF586	TBC1D23	ALS2	TNFAIP3	LRRC58	ATP5C1	TMCO1	ABAT	MAT2A	PPP1R7	CAPRIN1	ARF1	SIRT7	CLCN6	SLC35G2	LDAH	TRPV2	DOCK5	PCBP3	PPP1R12B	IPO5	RUNX1	LARP1B	MEAF6	E2F4	CCDC146	DCLK1	KHDRBS2	CPNE8	PJA2	QRICH1	FOCAD	MTCH2	COX19	RPL7	SYNE2	WAS	AGO3	ITCH	ARMC2	VPS13D	GRM5	CTBP1	THOC1	KLHL6	OGFR	EIF2B3	MAP3K11	ZC3H7B	ZBTB44	CDK18	PPIL4	NUP93	HSPBAP1	AGPAT3	ADPGK	DDX3X	PPM1H	PID1	SOGA1	ANAPC16	MKL2	TXNDC12	GTF2IRD1	ERLEC1	RTN3	FUT8	NBAS	TRIM38	MTHFD1L	LAMTOR5	ERICH1	MICAL3	NAF1	AGK	EMCN	GNA14	TMEFF2	ZDHHC12	TMEM108	C7ORF26	RPP30	TRIP10	GCNT1	NFKBIE	PDK4	SCN1A	WARS2	DALRD3	PDGFA	ISCA2	NEK5	TMEM132B	AKR1E2	C2ORF82	NFKBIL1	PLCD1	GPR85	GPC5	TAF5	ADCY10	LNX1	DDX59	DTHD1	GZF1	SYT13	SPDYA	CCDC124	TP53I3	ISYNA1	MPI	SEPT14	HSPH1	HSP90AA1	MBOAT2	FIS1	TES	FAM73B	FHL1	RNF103-CHMP3	AAAS	OLFM3	TMEM161A	NKIRAS2	PACRG	C20ORF27	CTC-490E21.12	POMT1	PTGDS	DNAJC27	ISG20L2	LRRC47	MTRF1	PEMT	SERPINH1	KIAA1143	MCTS1	CLUAP1	C8ORF44-SGK3	C17ORF64	CLNK	CA10	BRIP1	ZNF345	DBF4	C19ORF48	RNASEH2A	CHP1	KATNA1	MLYCD	EBAG9	ALDH1A1	NEFH	TMEM150C	ENTPD6	GTPBP1	LIPE	CNOT6L	PLAGL2	SGSM3	POU6F2	DDX1	C4ORF33	MARCH8	SNX11	NOS1	HDAC10	PTRH1	PRICKLE2	KCNH1	TEX10	CD3EAP	ACAA2	ZCCHC17	HIST1H2BN	NUDT6	SLC7A1	SLC52A1	CEP70	CAMK2G	DMGDH	TOB1	PPFIBP2	ZNF707	POLR1B	ERMP1	ANKMY2	SLC4A1AP	PNMA2	ANAPC4	BSN	ATP5F1	HTATIP2	FUOM	KIAA2022	B4GAT1	ACVR2B	MS4A4E	POLR3K	DNAH2	MON1B	IMPDH1	CLIP3	ATP6V1E1	CCDC151	RAB40C	SEMA4B	ABHD8	TYW5	PHYH	TMEM30A	VCPKMT	NIT1	ZNF658	ZNF281	FADS1	MSS51	SYT11	OSBPL10	ZNF266	SRD5A1	ZNF836	ZNF770	SLC1A6	TAPBPL	COX18	SRP68	NRIP1	CACNA2D1	TMCO6	RNPEPL1	RP11-11N7.5	PRSS3	DDX31	STPG1	RHOB	RIOK2	ABCC10	RP3-461F17.3	SMDT1	PBX2	C19ORF38	GEMIN6	CHMP1A	SLC19A1	LRP5	MKS1	CCDC88C	G3BP2	ASB8	KIF5C	NNAT	ZNF467	CAAP1	ANAPC13	ZNF737	KIAA1524	MRPL45	ZNF532	KRR1	STAC3	GEN1	QDPR	SV2B	DUSP6	PLA2G4C	TTC39B	POLR2M	ZNF563	MRPL17	PREP	CUTA	GARS	SUSD3	OTUD1	NCOA5	FPR2	SIKE1	VIMP	WBP2NL	CEP112	HYI	SKIV2L	TRNT1	PTPRR	EIF2AK1	POLR2D	SETDB2	ZDHHC6	C9ORF84	DNAJB2	SMOX	TIMM23	MEMO1	MRPL4	CDC73	THRA	URB1	TC2N	ADSL	CNEP1R1	C1ORF52	BHLHB9	CLEC11A	MED25	DNPEP	POLI	SAMM50	EIF2AK4	MAP7D2	GMEB1	IER2	CCND1	PPP1R13L	PSMA7	IGF1R	RCN2	LRRC59	NUDT4	P4HA3	RRP12	SEC22C	HECTD4	RAD1	MBTPS1	CADM3	MCTP1	SMG5	TPGS1	COMT	CDC40	KCNB2	ZFP62	STX2	SLC35E2B	REXO2	STIM2	FAM120AOS	ISOC2	PDE8B	PRPF40B	GBP1	PHF20L1	ARPP21	DBI	PPP1R18	MRPS2	ZNF425	C9ORF72	ZDHHC7	RPP38	CRYBG3	FGL2	HCFC1	PDE2A	MKRN1	TRAPPC6A	SEC24B	DUS1L	GPAM	ACTA2	NCLN	IPP	TIMM50	PI4K2A	DPP8	ZNF114	HPCA	DSN1	CDC42EP3	NFRKB	AKTIP	HTR7	TSC22D2	HMGN3	PXDNL	HN1	EEF2K	PRICKLE1	SCPEP1	LRRCC1	NEB	RAB13	MLKL	NRG2	ERGIC3	ZCWPW2	GNPTG	STOML2	ZNF449	C7ORF60	SLC2A8	SYF2	NUP160	PARL	C5ORF15	CNOT3	LMBRD2	KMT2A	FMO4	PHF23	KIAA0232	MAP7D1	DPH3	GIMAP2	ZXDC	PHF21A	CEP85L	MCMBP	ADI1	ZNF430	INPP4A	CEBPZOS	KPNA3	SUMO3	UBE2F-SCLY	DESI2	DENND2D	NT5C3A	USP14	PKD1	GNG7	VPS13A	KDM7A	MCM7	NARS2	RARS	UTP14A	FAM160B1	TMEM161B	SBNO2	CD2BP2	LHPP	ARL2BP	SCNM1	FARP2	RP5-972B16.2	C10ORF76	RBX1	YWHAE	ECSIT	SLC6A16	NOL7	FCER1G	TLR4	SHROOM4	VAT1L	UBE2N	PCMT1	EIF5	MGAT4A	DNAJC3	POLR3GL	FBXW4	TIMM13	UBP1	DENND2A	THUMPD3	DDI2	FBN2	NPEPL1	PDS5A	AP4E1	KIAA0368	GNA11	ATG2B	EXTL2	C9ORF78	DKK3	PIGK	GPR137	OAS3	ZNF341	MCFD2	FADS3	SPAG9	CSGALNACT2	MRPL34	ABHD17A	SEC24A	BTF3L4	MTHFR	LY96	PPIA	TMEM9B	NEMP1	CDC14A	KYNU	PDLIM5	MORC2	LEO1	CD276	ZBTB16	PDE9A	BCL3	USP47	RBM18	SKAP1	CMTM4	TMEM132D	SCML4	PIAS3	TRAF1	PTP4A1	FUBP1	KIAA0355	WDR12	SKI	MYO10	INTS3	CSNK1G3	STK19	MLIP	RAB26	SAMSN1	PPP2R5A	SERTAD2	PRKD3	DRAM2	SMG6	DPM3	NME7	SLC35F2	FAM175A	IL1RAP	FAM127A	BBIP1	TMEM241	ZNF516	TAGLN	MFSD10	TUBE1	PSEN1	PIK3AP1	HNRNPL	NRF1	MCM3AP	NASP	SCAMP5	COX6B1	EIF3B	MAPRE2	ATP5H	DCC	PALB2	KEAP1	YTHDF3	LLGL2	ZNF812	CBWD3	TRRAP	RBM17	RP11-231C18.3	GPR89A	SAFB2	ZNF25	SNX13	SENP7	SOS2	PSMG4	TMCC3	MUTYH	POMK	MSR1	LA16C-306E5.2	SPAG6	ARHGAP18	G2E3	CEP95	MCMDC2	GSKIP	CSMD3	CNTN3	NCOA2	TSNAX-DISC1	ZNF365	PSMB1	NLRC4	NBPF15	UBL3	TYW1B	HAAO	CCS	TMEM248	CSNK1G2	MOCOS	PTPRB	WDR1	VHL	NBEA	WDFY2	CTSA	MIB2	DDB1	RIC1	MAP2K5	BCKDHB	GIT2	CCDC174	KANK1	PDCD4	CCNY	GNE	TIGD4	ANKRD11	RASA4B	APLP2	C6ORF106	ERO1A	CACNB4	BRAF	NBPF26	SGCZ	RIN3	LTBP3	ABCD1	CCDC62	CEP83	C9ORF69	GNAI3	TMEM132C	DCTD	ENDOV	MARCH5	FAM135A	CD84	ZMAT1	ISCA1	BCLAF1	L2HGDH	TCF7L1	PABPC4	ACAD9	PI4KA	NDUFAF2	ZNF783	INADL	LASP1	MAPK8IP2	TCF3	MVP	TNFAIP2	ATP5G3	COQ7	NSMCE2	MBP	PRIM2	HSPA13	ZNF528	KRT10	ZNF83	VSIG10	AFTPH	YPEL5	GTF2H2C	PATL2	USO1	VPRBP	LONRF2	B3GALNT2	CCDC12	FOXJ3	TFAP4	MIOS	CEP126	XYLB	ENTPD1	NLK	ZNF566	KLHL18	GSS	MRPL42	RPLP0	BCL9L	ADAM10	ZFP64	FRS2	FBXL5	S100A4	DEK	MAPKBP1	ACVR1	C6ORF136	DUS3L	TMED4	MAP2K1	PIGB	SYBU	RAB2B	FOXJ2	ASH1L	CDK19	INTS9	ROCK2	DENND4A	NEMF	HNRNPA3	ARHGEF40	NUMA1	DYNC1LI2	ARL6IP6	KRIT1	SH3D19	PDPK1	TIGAR	TRUB2	CBFB	NMRK1	UBAP1	TLE3	PPP4R1	MRPL41	RP11-156P1.2	PTPRJ	CEACAM19	FAM149A	SSPN	EIF3L	NABP1	C10ORF128	FAM210A	PRKD1	OSBPL11	SOX6	TF	RBM4B	PSME4	MAP3K7CL	PCBD2	OLFML3	RBL2	VPS8	DDX50	NUP88	SNX19	CARD8	P3H2	USP16	ZNF33A	SH3GLB2	RSPH10B2	RAF1	PSMB8	AUP1	PKM	ANXA7	CUX1	NOVA1	UXT	OFD1	NR1H3	PIBF1	COQ2	BBC3	PPM1D	TMEM59L	GPHN	PTER	SLC35A3	CACNA1D	TRPC5	VAC14	ARL8B	ZCCHC9	XRCC4	CD3D	TIMM9	CCBL2	CABIN1	PDIA3	RASSF1	PPP3CB	RP11-613M10.9	CD6	LDHB	CEP120	SART3	COQ10B	CNOT6	NEK7	ENSA	NECAB1	KBTBD2	GOLM1	MBTPS2	TMC8	SUFU	PISD	ATP6V0E1	ZDHHC13	CA5B	BTBD3	SELT	GLUD1	VPS36	ARHGAP26	RPS4X																																																																																																																																																																																																																																																																																																																																																																																																																																																																																																																																																																																																																																																																																																																																																																																																																																																																																																																																																																																																																																																																																																																																																																																																																																																																																																																																																																																																																																																																																																																																																																																																																																																																																																																																																																																																																																																																																																																																																																																																																																																																																																																																																																																																																																																																																																																																																																																																																																																																																																																																																																																																																																																																																																																																																																																																																																																																																																																																																																																																																																																																																																																																																																																																																																																																																																																																																																																																																																																																																																																																																																																																																																																																																																																																																																																																																																																																																																																																																																																																																																																																																																																																																																																																																																																																																																																																																																																																																																																																																																																																																																																																																																																															
HUMAN_MICROGLIA_TRANSCRIPTOMICS	LENG_2021	RANKED		EPSTI1	RAB11FIP3	NPTXR	HNRNPL	ABHD3	DSE	SON	RHBDD2	CERS5	B2M	KCNQ5	UCHL1	MAP2	GPR155	CALM3	RP11-624C23.1	STXBP1	RP11-608O21.1	TAGLN3	RP5-1031D4.2	CHN1	CAMK2A	ARPP19	MAP1B	IFI44L	NPIPB11	DCLK1	NUTM2B-AS1	RPL7	ENO2	FCGR3A	RRBP1	AC105402.4	HLA-B	CLEC7A	FAU	TRMT1	ANKRD11	TMEM59L	PLSCR1	PCLO	RIMS2	DHFR	PHYHIP	DPYD	BMP2K	AC072062.1	APP	RPL21	ESF1	PIP5K1B	CACNA1C	APOC1	AES	ZNF804A	ARHGAP15	RNF144B	RP11-417F21.1	RPL30	MAPK8IP3	ZNF148	PCSK1N	ARPP21	RPLP0	NRGN	PPP2R1A	STAU2	ATP1B1	C1ORF56	FAIM2	DOCK5	PPFIA2	ARF1	TRPS1	ASAH1	CNTN1	MIDN	RPS15A	OLR1	NEGR1	RPL41	TMEM63B	PTPRC	RP11-16C1.3	NTRK2	JUND	NPTN	CABP1	BTBD2	DDX24	PDSS2	STXBP5	DRAM2	YWHAZ	EIF2AK2	LRRC7	RPS12	MS4A6A	ANKS1B	MIR181A1HG	CTD-2282P23.2	LINC01091	ASIC2	ADRBK1	CDK17	KCNQ2	FAM135A	PRKAR1B	APBB1	LRRK2	CLIP3	RPL10	BACH1	RBM5	FNDC3B	TSPYL1	SYN1	ATP6V0A1	MTRNR2L12	ACSL1	ARL5A	EPB42	GRIA2	FAM13A	RABL6	HLA-DRA	IQCJ-SCHIP1	PBX3	N4BP2L2	BRD2	LCORL	MAPK1	VSNL1	DAGLB	DNAJC13	H1FX	SMAD2	NCDN	RP11-353N4.5	EEF1A2	UMAD1	SUMO3	SLC25A13	SMCHD1	PRKDC	HCLS1	GGT7	ANKRD13C	HEATR5B	TRIP12	DDX5	MOB1A	MT-CYB	RSRC1	ELP4	RPS28	OPCML	FKBP8	VPS8	TMEM65	HLA-DRB1	PTBP2	TXNRD1	GAS7	NUCKS1	FCGBP	ENTPD1-AS1	FAM69A	MAPRE3	UBE3C	RUNX2	RPS19	LINC01094	MAP3K2	HK1	VRK2	CDC27	FUT8	C16ORF13	CELF1	NRCAM	MYO9B	NKAIN2	SLC17A7	SNCB	USP4	MT-CO3	USP6NL	IDS	NAPB	FAM155A	FER	SPOCK1	CBWD5	TUBA1A	RALYL	LRRFIP1	MT-ND3	SOD2	P4HA1	SOS1	TJP1	RAD51B	RNF115	PLD3	RTN3	P2RX7	DLG4	ANOS1	CLSTN1	BRD4	ZMYND11	DNM1	CSF2RA	MCF2L	WDR82	PLCB1	RPS2	MKLN1	ROCK1	RAC1	UBR1	HDAC9	VPS13C	PGRMC1	GRIA4	RPL6	TFEB	MT-ND2	MAP2K2	FNDC3A	MRC2	TFEC	SDK1	BSG	MT-ND5	CHD5	TRPM7	RPL15	R3HCC1L	DMXL2	YWHAB	DLGAP1	MXD4	LINC00599	PIEZO1	SPECC1	MT-ATP6	PARP9	GAPVD1	AMBRA1	LY6H	KPNA3	CDIP1	SNRNP70	ADAM28	ENC1	PCM1	RGS7	GPM6A	RHOQ	FXYD7	UTRN	INTS1	KIAA1468	SEPT2	KIF13B	TSC22D1	DAAM1	XPO5	SRGAP3	TAB2	RPS14	TAL1	TBCB	SYP	PPP1R21	THY1	SIRPA	YWHAG	MAP3K1	CX3CR1	BRE	MITF	GNAO1	TBC1D19	SCAMP2	YWHAE	ARHGAP24	MPHOSPH8	ZC3H13	MBOAT7	PLEKHO1	TTC7A	RP11-187O7.3	CCDC85B	ABHD15-AS1	TTC37	RPS24	MBTD1	ZMIZ2	MT-ND4	ARHGAP18	SUPT3H	ATF7IP	SYT1	ACADVL	LRMP	SH3GLB2	OGFR	USP3	SLC9A9	SNX2	HP1BP3	CH17-437K3.1	B4GALT1	CAMK2N1	AFTPH	HIF1A	GIGYF2	CYP46A1	SRRM3	SPATA6	YPEL3	ACTR2	IL1B	PRKACA	RPL35A	RPS17	PDCD6IP	SND1	DOCK3	SPTAN1	RPS29	GAB1	GRAMD1A	HSPA1A	FOXN2	SLC38A2	PLEKHM2	UBE2D3	TIMM23B	CNTN4	RALGAPA2	RP11-452H21.1	HS6ST3	MSR1	TERF2IP	PABPN1	FTX	PER1	CDYL	PTK2B	ARHGAP32	FHIT	SEZ6L2	RNMT	MT-ND1	PHKB	DNAJC6	KLC1	WASF2	HLA-DPB1	ZDHHC14	GAK	DENND3	RPL11	GMDS	APOE	SEC62	NFAT5	RUNDC3A	NRXN2	ATRNL1	CXCL16	RPL27	BRWD1	PPA2	CACNG3	GNAS	VPS28	RAPGEF5	MLXIPL	ZEB2	MAP1LC3A	KCNMA1	MVD	GTDC1	CACNA1B	ETS2	LRBA	AP3B1	GOLGB1	COL4A3BP	ZMYM3	SRSF7	GDI1	ATP6V0B	CFL1	KIF1B	ZCCHC11	ARHGEF7	ID2	MT-CO1	DICER1	FGF14	RPL3	DAB1	CD86	IGSF21	SNX6	TLR1	RNF13	TRAF3IP2-AS1	CTD-2337A12.1	RPL7A	ABI1	CALM1	KALRN	TAF1D	RIC1	SH2B3	TANK	HNRNPH1	SLA	VPS53	NPAS3	SNAP25	RP11-244M2.1	CAPZA1	TANC2	HMOX1	NISCH	SDCBP	KCNIP4	MT-CO2	ASPH	DGKZ	RAB31	ZMAT1	ZNRF2	ATAD2B	ST6GALNAC3	ZBTB20	ZNF90	WIPF1	TGFB1	TXNIP	RNF111	PLXND1	PAK2	RP11-348J24.2	GSAP	CFLAR	ASCC3	GPR34	ENSA	CAST	LAPTM5	PHF21A	BDP1	PKD2	ABCB1	PCDH15	AGO3	LINC00657	RPS27A	PBX1	ARHGAP25	ZNF24	TMIGD3	CHCHD3	MAGI2	ARMC9	KDM5A	LRRC16A	ADGRL3	MAST3	SSBP2	MFSD11	ZFP36L1	TMEM161B-AS1	SKP1	RALY	AC009950.2	CKB	RP11-556E13.1	PLD4	ARAP2	MFSD12	ZFAND6	USP7	PSD	GBE1	ACAP3	CEP350	GPX4	P2RY12	CAPZB	CTC-260E6.6	SPTBN4	MBNL1	SUCLG2	UPF2	ELF2	AGTPBP1	SORCS2	ZMYM4	DTNA	PSD3	WDR70	VASH1	CTSS	ARGLU1	GOLGA4	CDR2	MCF2L2	PSMA1	CEBPD	MGAT4A	FOXP1	CACNA2D1	IL17RA	PARG	CAMK2B	NFKBIA	NHLRC2	RPL36	JAK1	ATP2B1	PPIG	PDE7A	CASKIN1	GPD2	GPC5	MECP2	PHLPP1	RPL35	CSMD3	LNPEP	ERP44	CPSF3L	EPS15	SORBS2	DAPK1	GSPT1	EIF4A2	ITPR2	UBAC2	MBD3	AKAP8L	AC104088.1	TLR5	DLEU1	CH17-189H20.1	RAB11A	FNBP4	WDR7	STAB1	RPSA	MAPRE2	ADK	KIFC2	SP3	TBC1D14	FAM19A1	INTS10	KLF6	APOO	LPAR5	MTRNR2L8	STX7	SPNS2	HNRNPD	GSN	RRP1	OOEP	KIF26B	GPR65	JARID2	EPS8	ZNF638	CLASP1	SKI	BIN1	ATP2C1	TTC17	GIT2	ATP6AP1	SRFBP1	NLRP1	ITGA9	GPATCH2L	TLR2	ATP6V1B2	SPATA5	MSN	FSCN1	MAN1A1	HTRA1	UBA6-AS1	RHBDF2	ATP5I	RPL13A	BTG1	INPPL1	FAM120A	GLCCI1	NCAM1	RPS6	SUGP2	RNF145	RBX1	KANSL1L	KYNU	ZBTB7A	MYT1L	PLXNB2	SBF2	INVS	TSPAN5	DOCK11	ITGB5	GRIK2	SSH1	TLN2	RBM39	SPARCL1	ST3GAL3	ACAP2	PDE3B	HSP90AB1	RPL29	LUZP1	AHCYL2	RPS16	RPL23	SPEN	ST3GAL6	SUZ12	BNIP3L	BBX	ITCH	COLGALT1	HERPUD1	PHACTR1	PLAGL1	LCP1	BLNK	PCDH7	UBE2E1	CBL	ATF6	MIR99AHG	ABHD18	RPL18	LRFN5	STAG2	SFPQ	ERBB2IP	KBTBD12	OXR1	IMMP2L	SHOC2	ELF1	CCNI	STXBP5L	KDM2A	LRP1	QKI	RAP1B	PKN2	TAOK3	GAREM1	LARGE	NAP1L1	ANO10	CLTA	RP11-206L10.9	PARP14	GABRB3	LPAR6	DIP2A	PARP8	GGNBP2	KIAA0930	ATP5E	CHN2	C10ORF11	C10ORF54	INTS6	HDAC4	RPLP1	RABGAP1L	EVL	NABP1	PIK3R1	NKTR	MKNK1	SKAP2	FBXL5	EFHD2	RP11-154D17.1	CCAR1	URI1	FYB	JUNB	SMG7	AP000476.1	NR3C1	IRS2	NT5C2	SIPA1L2	PALD1	ARID1B	ARID2	SRGAP2B	TMEM176B	CHKA	NF1	CHD1	NBEA	RPL31	PIK3AP1	ARPC2	MYO5A	CALR	CHPT1	SYK	RP11-480C22.1	STIM1	MAP2K5	ARFGAP1	IL1RAPL1	HNRNPA3	SIGLEC10	MAP4K5	MLLT6	STK3	HLA-DPA1	STRN3	RPL13	MRC1	EXOC4	ATP13A3	RAP1GDS1	CEP128	MAML3	PPP6R2	SFMBT2	RBPJ	SAMD9L	UBE2R2	PCDH11Y	MTPN	CH507-528H12.1	TUBB	TFDP2	DOCK8	EEF1A1	CAPZA2	USP53	NCKAP5	RANGAP1	PIGQ	PRKRIP1	RPL34	RNF150	PMS1	TIAM2	DLEU2	SH3TC1	ZCCHC7	AK5	RP11-1000B6.3	DUS1L	MBNL2	ITSN2	ZFAND3	CD81	NCOR2	FKBP5	KHDRBS2	RPS9	STK4	DDX3X	LRRTM4	CSMD1	YJEFN3	PRKACB	ZDHHC21	NFATC3	RAB11B	RP11-248J23.7	DCAF6	SSH2	DPP6	ENOX1	ADGRB1	NEAT1	TNRC6B	RGS1	DYRK1A	NHSL2	CMTM7	SRGN	SLC16A3	MTA3	TNK2	MED13	RP5-1171I10.5	TBC1D8	USP11	BASP1	TRAPPC12	KMT2A	CDC42SE1	ZNF207	DNAJB2	PARK2	NUDT3	TBC1D5	MAN1A2	HLA-DRB5	AC159540.1	HCK	RICTOR	STARD13	PPP2R2B	PCDH11X	UBASH3B	ACER3	CLU	TM9SF3	CNTN5	TAPBP	CST3	DIAPH2	CLASP2	NMT1	RFX3	HIPK2	SCIN	COMMD10	RAPH1	REV3L	CLIP2	CD74	TMEM131	LINC01609	TM6SF1	NDRG4	XACT	IKZF1	STEAP1B	PELI1	CUX1	MCTP1	BOD1L1	CAMKMT	MGST2	ARHGAP12	PTPRN2	AUP1	ELL2	ATG4C	RP11-1157N2__B.2	SMC5	RPS23	PCNX	DENND1A	NCOA2	NBEAL1	DISC1	PAPD4	ARIH2	C1QB	AHI1	EIF5B	HELZ	TMEM156	ARRDC1	PPHLN1	RASGEF1B	SMARCC1	PEBP1	ADRBK2	STK38L	RPRD2	SMURF2	SUPT6H	TOMM20	UGGT2	ADAP2	PABPC4	PAQR8	FLOT2	ARAP1	DLG2	CNOT2	KDM3B	RNF166	NIN	GRIN1	MAGI1	DOCK2	EEF2	LINC00623	PPP1R12A	GPRIN3	ERBB4	EXOC6B	HERC4	SCAPER	RYR2	NUAK1	PILRA	SESN1	TMSB10	ATRN	ZNF280D	ABR	IFNGR2	ALPK1	MICU1	WAC	TRAF3	UNC5D	VMP1	ZNF780B	ATP9B	KTN1	MICAL1	CNTNAP2	DYNC1I2	ARL6IP4	CLTC	LSAMP	NPEPPS	FUS	NIPBL	CYTH1	CCND1	CUL5	DENND4C	MIB1	TBC1D12	SRSF5	CDKN1A	TCF12	HIBCH	ARRDC2	PRIM2	GNB2	HECTD1	LILRB1	EXT1	FAM13B	GBF1	EFR3B	ATF4	RBM6	GRIA1	NEK7	NRIP1	STAT6	FUBP1	LARP1	ASH1L	RASSF2	ITGB2	ADAM11	TTBK2	ENTPD1	CERS6	RPL8	PPP2R5C	SYNDIG1	NRG3	DEF6	BMPR2	HMHA1	RBFOX1	SRSF3	INPP4A	REL	RTN1	EPB41	PRKAG2	DNM2	CPVL	FGD2	SOCS6	PRPF38B	NUTM2A-AS1	B3GNT5	ERC2	DDIT4	UGCG	MACROD2	GON4L	MNAT1	DPP7	FMNL2	DENND4A	PICALM	TYROBP	SPG11	DNAJC5	PTPRD	TNFRSF1A	HIST1H2AC	PDE4DIP	SLC44A1	PPP2R2A	RASA1	ZNF652	RFWD2	MAF	MAML2	SEC24B	TBC1D1	GRN	AVL9	CASK	ATG10	LRP1B	ABCC5	CAMK1D	NFKB1	ETV5	FAM102B	DENND5A	PREPL	LINC00969	FAM208B	FOXJ3	RBM25	ARID3A	ACYP2	SLC25A29	MED15	SLC25A37	PTBP3	MAP3K8	SPG7	BTBD10	RUFY3	INO80D	CCSER1	ARHGAP35	EIF1	FCHO2	CDK19	CACUL1	TMEM108	DCAF7	ZNF33A	RREB1	VPS13B	KIF13A	CPED1	PTPRK	PRMT2	CWF19L2	ANKRD12	RPL5	NDFIP1	GLS	SREBF2	SMARCA2	SCAF8	SELPLG	PIAS1	KIF16B	MEG3	VPS50	CAB39	ANAPC16	PKP4	HMGN3	INADL	FAM172A	SIPA1	ATM	ARPC3	TMEM259	RAP1A	DCAF10	PEA15	USP24	PIP4K2A	SDCCAG8	RPS18	KCNIP1	CD2AP	PLEC	PACS2	ARHGAP21	CDK10	ARL17B	FAM63B	PNN	TNS3	GRIN2B	DNAJC1	CACNA1A	ZNF721	GNAI2	CLOCK	C1QC	PDE4D	CNPY3	PHIP	EIF5	WBSCR17	AC073218.1	TENM2	USP34	FGD4	RAB6A	STOM	MEF2A	GNB1	GCNT2	KPNB1	RP11-150D5.2	SLC7A5	LRP4	SAMD12	STK17A	FRMD4B	GDAP1	GARNL3	CADM2	ABI3	FCGR2A	MARCH3	UBXN4	ST3GAL1	MED13L	USP47	FRMD5	BNC2	NRXN1	CD99	SORCS1	ABCA2	GAPDH	FAM49A	SPPL3	EPB41L2	EDF1	RORA	TPM3	SRGAP2C	PHACTR4	HMGB1	LINC00685	PHC2	RGS10	FNBP1L	GPBP1L1	NCOA1	MGAT1	TET2	NSMAF	TTC3	L3MBTL4	FAM177B	THADA	HNRNPK	BCLAF1	PUM1	CLCN7	NLK	PCCA	FGF12	PTPRT	LIPA	CTNNB1	RNASE10	USP33	CSNK1A1	ST8SIA4	THOC2	MTSS1	SERPINE1	SPRED1	PRRC2B	ARL15	PTGES3	RHBDD1	EXOC2	SIK2	PITPNB	PFN1	PAK1	KIAA0368	OS9	CD163L1	TNFRSF1B	CH507-513H4.1	LRRC4C	RPL32	PLA2G4A	CUL3	NUMA1	FBXO11	RASGEF1C	NFIA	DMXL1	DNAJC7	LIMS1	OGFRL1	SP100	EYA3	ZNF644	TSC22D2	PTPRO	DYM	UBE3A	CHSY1	PJA2	PRRC2C	PTPN2	BAZ2B	MORF4L1	RPS8	RCOR1	CHD6	GNG7	RBMX	P2RX4	CADPS	PARP4	DHRS3	UBR2	MYO1F	SPAG9	RASA2	PIM1	A2M	JAK2	NSMCE2	ANKS1A	ADGRB3	MDM4	CTSA	SLC4A7	KIAA1109	EPB41L3	CNTRL	PSAP	ZFYVE16	SCAF11	ARFGEF1	KAT6A	CBFA2T2	SNX13	RBM33	PGM5	TET3	FNIP2	ATG7	CDC42BPA	RABGAP1	FRMD4A	MT-ND4L	BTBD7	OFD1	TNPO1	FOXP2	WHSC1L1	PTAFR	FAM168A	GNB4	CSDE1	LINC00278	DOCK10	ITSN1	FAM133B	ARID5A	TAF15	PSEN1	CRLF3	UBE2H	DCTN4	PBRM1	ITGAM	XPO1	RBMS3	PITPNA	VPS13D	TYW1	MARCH7	MGEA5	HECTD2	FMNL3	RFX7	BTBD9	CCSER2	METTL9	MCPH1	CABIN1	CHST15	CEBPA	LPIN2	FAM49B	POLK	EMSY	MAPK10	DPYSL2	SH3KBP1	MBD5	SSBP3	BCL2	TBC1D9	PDE8A	LAT2	FNBP1	XYLT1	ARIH1	OSBPL3	RNPC3	CD53	C6ORF62	MEF2C-AS1	SLC8A1	RPLP2	GRID2	PRKCA	SIPA1L1	HAMP	SOAT1	KCTD12	SIL1	POU2F1	CDK8	ATXN7	TANC1	RBFOX2	RPS6KA3	TRAPPC9	RP11-707A18.1	MRPL41	APBB1IP	DNAJB14	DYNC1H1	UBE2K	RPS6KC1	TRPM2	ARHGAP31	SLC38A9	BCAR3	ABCC4	SLC43A2	AFF4	SIK3	EPC1	TCF25	XAF1	POM121	ETNK1	TSPAN14	TBRG1	GMDS-AS1	EIF2B5	KIAA1328	MTCH1	KRIT1	CTSC	SPRED2	RAB2A	PLCL1	TBC1D16	THRAP3	UBE2E2	ATP8B1	PDS5A	RYR1	SNTG1	CPEB4	FAM149A	SCLT1	TBC1D2B	NUFIP2	KLHL2	NFX1	UHRF2	CBR4	SIGLEC8	ARHGAP6	ATXN2	ELMO1	WWC2	GPATCH8	WAPL	SPTLC2	PRPF4B	ARFIP1	CIRBP	HSPA1B	CPQ	CTSB	NASP	NUMB	NPL	MORC3	SEPT6	SMAP2	RPL12	RAPGEF1	ADNP	HNRNPC	ATXN7L1	GCC2	KDM4B	ARRB1	RNF38	PTPN6	CLASRP	RP11-440L14.1	MLXIP	TUBA1B	HSPBAP1	IFNGR1	FCGR1B	CDC42	PRNP	CAPRIN1	RSF1	NINJ1	STK25	EIF4A1	LRCH1	CCDC146	HS3ST4	ZMYM2	SCMH1	DST	RPAP2	NRDC	DLG1	GPBP1	FAR1	TMEM165	H3F3B	PARVG	DAP3	MAP2K1	CTSZ	PDE1A	LPP	VPS35	KHDRBS3	GNB2L1	TMCC1	CENPP	PTPN18	KANSL1	MYO1E	TPK1	FAM222B	PCED1B	ZC3HAV1	ZFC3H1	RASSF8	RNF216	BRAF	UBR5	ABL2	INSR	PIK3R5	DCAF5	SEC14L1	SERPINB6	PCBP2	RGS19	KIDINS220	C1ORF132	MAP3K3	SCFD1	UBE2O	TPI1	ZMAT3	CHD9	KCNQ1	SPATS2L	VGLL4	AP2A2	FEZ2	PNISR	RPL37A	HERC3	U2SURP	CNOT4	SENP5	PRPF40A	ARHGAP26	IL6ST	AKAP9	FTL	MALAT1	SLC2A13	RAP1GAP2	ZNF846	GRM5	SIPA1L3	FMNL1	PRAM1	C3	RPS6KA1	KCNK13	ST6GAL1	PPARD	RPS25	LAMP1	CARD11	RSRP1	BICD1	TFCP2	C9ORF3	ARHGDIA	CASC4	PPP3CA	NRXN3	SLMAP	WNT2B	TRANK1	FAM120B	TPT1	CMSS1	CACNA1D	APMAP	SLC38A10	C17ORF62	RPS15	CMIP	SORT1	C1QA	RBM47	CSMD2	CHSY3	ARID1A	ADD1	NAALADL2	RTN4	AP2B1	ALCAM	XKR6	LRRK1	GAB3	RP5-857K21.4	NFE2L2	ANKIB1	ITGAX	SLC11A1	YTHDC2	CD46	MIR646HG	EEA1	KIAA1217	FTO	RAB12	MPRIP	PSME4	SCFD2	TCF4	PGM5P2	PDXDC1	GTF2I	RANBP9	RAB3GAP1	NDRG2	PRKD3	SRGAP2	ACSL4	CACNB2	PELI2	CSNK1E	LARP7	WSB1	ELAVL1	ITGAV	LST1	MSI2	SEC61A1	PHACTR2	UBE4B	RPS27	ARID4A	POGZ	WWOX	RUBCN	ATP11A	ACTG1	RHOT1	RPS3	AGO4	EEF1D	TBXAS1	ALDOA	ZNF518A	RP11-83A24.2	FCGRT	CACNB4	HTT	ANK3	PSMD1	MARK3	ENG	KLHL5	CTNNA2	SYNE1	TBCA	SETD2	GPM6B	CCNL1	MON2	ASXL1	HNRNPM	RNF149	NAV1	NLGN1	SLC2A9	C16ORF62	ANKRD17	RAB7A	CCDC91	USP15	SLC26A3	HAVCR2	EHBP1	IQCB1	KIAA0319L	RUNX1	PRKAR2A	PLCL2	RAPGEF2	TRA2B	SUMF1	MAP3K5	ANXA4	GLUL	RASAL2	ANKRD10	MYO9A	SETBP1	RCSD1	ELOVL5	MEF2C	UBA52	P4HB	AOAH	FXR1	ATXN10	LHFPL2	MYH9	LY86	RABEP1	NR6A1	RPL27A	DDX21	ZZZ3	CANX	TBL1XR1	HERC2	CD47	YWHAH	KATNBL1	MTUS1	SARAF	LENG8	ASAP1	TRA2A	ZFP36	STPG2	GLG1	LUC7L3	FAM185A	KIAA1033	RCBTB2	WASH1	KCTD7	SGK1	PPIA	PKD1	MARCH6	TRIM44	TGFBR1	RP11-35G9.5	FRYL	CXADR	ZNF407	SRSF2	SLC11A2	NCOR1	DSCAM	PLXDC2	CYTH4	SNX1	TNRC6A	DDX60L	PITPNC1	GUK1	CTNNA1	KMT2C	HDAC8	ARSB	BCYRN1	ADAM17	HIVEP3	C14ORF159	ZFR	IL18	PRR14L	TMEM87A	R3HDM2	ASXL2	MAP4	TBC1D3P1-DHX40P1	NAV2	WDFY4	NAA15	TMBIM6	LYST	EIF2B3	NACA	DPH6	FMN1	SMURF1	LPCAT2	PEAK1	SAT1	CCNY	WDR6	KAT2A	RAF1	PTEN	YAF2	BIN2	CBFB	HERC1	NEK1	ZNF609	CSK	LAIR1	EIF4G3	RP11-588H23.3	GFAP	MAPK14	NCOA7	PDZD2	BTRC	SETX	ANP32A	YARS	ARRB2	APLP2	PADI2	SEPT7	PCBP1	AP1B1	RPL28	COPA	EFCAB3	SPI1	NRF1	RASSF4	LCP2	CLK1	RHOA	GLUD1	MOB1B	CDC42SE2	SAMHD1	CD14	NFATC2	DMD	RLF	MARCH1	CORO1C	PLP1	BCAS3	OSBPL8	C11ORF49	ERC1	IST1	LRRFIP2	ARID4B	CAMTA1	UTY	AAK1	NCKAP1L	AKAP10	HLA-E	IL4R	FBXW11	PAG1	TM9SF2	ZFHX3	MACF1	MIS18BP1	COL19A1	SEL1L	RIN2	EP300	BHLHE41	NAV3	CMKLR1	DDX6	ATF7IP2	JMJD1C	WDFY2	ACTR3	ZFP36L2	PTGDS	NTM	RPL37	SLC27A6	ERCC6L2	DIP2C	NCK2	PPP2R5E	ATP11C	LINC00486	MGAT5	APBA1	RALGAPA1	EMB	SNCA	TPR	USP22	DPP10	PHF3	H2AFY	UBAP1	PRDM2	PPM1L	RASA3	PTPRA	ZCCHC6	KIAA0226L	ANKRD44	TBC1D4	TRIM38	PSPC1	DDX46	AEBP2	TNRC18	CACNA2D3	NEDD4L	PHF20	DNM3	SLC39A11	MDGA2	NFIC	FARS2	RAB1A	PTPRG	TTC28	PLEKHA5	ZEB1	XRN1	JAK3	UBE2B	CTNNA3	RPS20	SNX27	SPP1	SRSF4	CYFIP1	SERPINB9	PDS5B	RB1	HPS3	RANBP2	IRAK3	PPP3CB	TENM4	ARHGAP22	THUMPD3-AS1	ME2	BPTF	MSRA	RPL19	LONP2	DNAJB6	MTDH	HM13	UBC	BDNF-AS	FLI1	GS1-114I9.3	VAV1	ZMYND8	CHST11	OXSR1	FO538757.2	CORO1A	DCP2	COTL1	VTI1A	ZRANB2	RALGPS2	BBS9	AFF1	RIN3	GALNTL6	LDLRAD4	PPM1G	ATP5D	AGFG1	MBP	GPR85	MTF2	ITM2B	GRB2	SRRM1	SAMSN1	PTPRE	RBMS1	TGFBR2	SYTL3	CCM2	ATRX	PACSIN2	SH3D19	SCD5	TRIM33	ADGRG1	SLC39A10	PABPC1	KIF2A	ARPC5	LCOR	CTTNBP2	SYNRG	ITPR1	SLC25A6	CLEC16A	HSP90B1	TTTY14	IKBKB	MAN2A1	RP11-106M3.2	HNRNPDL	SH3RF3	MFSD14C	SRRM2	CIITA	SESN3	TACC1	LINC-PINT	NOL4L	FOXO3	PIBF1	GPCPD1	NCOA3	ZBTB16	SORL1	PTPRM	EDA	MGA	PFDN5	PUM2	JPX	ACSL3	APPL2	STK10	CSGALNACT1	CHD7	KIAA0232	PAFAH1B1	ETV6	BIRC6	RECK	MUM1	FLOT1	NSF	SLC8A1-AS1	LARP4B	PHF14	MARCKS	SRSF11	CSF3R	CD4	ADAM10	ANK2	CARD8	TRIO	ROBO2	SYT17	OSBPL1A	DHRSX	UST	STAT3	SERF2	HLA-DQB1	TMA7	CPM	GNG2	SLC12A6	RNF130	HSD17B12	SHTN1	SLCO2B1	GPHN	LINGO1	CNTNAP5	SOS2	NPC2	SGMS1	LGALS9	IL1RAP	XBP1	MT3	ATP5G2	TMEM119	PRKCH	NRP1	TMSB4X	UNC93B1	SENP6	ARPC1B	PLEKHA2	ALOX5	KIAA2026	SWAP70	HSP90AA1	CPEB3	IRF8	TNKS	IFI16	TRIM22	MAT2A	ADCY7	C2CD5	RAB3GAP2	INPP5D	DIP2B	RNF213	FCHSD2	GALNT10	USP39	SF1	HNRNPA2B1	MLLT10	MYRIP	ACBD6	DDX17	FAR2	WDFY3	OPA1	IL13RA1	STAG1	PTMA	ATXN1	VOPP1	RPL38	STX8	AMD1	ATP8B4	SLC15A2	ZSWIM6	FBXW7	SNX29	USP8	C10ORF76	AIG1	TRAK1	ATG16L2	METTL7A	KMT2E	KLF12	VAPA	CREB1	SRGAP1	AUTS2	CWC27	BAZ1A	EXOC6	SKIL	SEMA4D	KPNA6	NSD1	MANBA	RDX	CEBPB	GSK3B	SH3BP2	AXL	MTHFD1L	MERTK	PFKFB3	MAP4K4	PREX1	SMG1	BCOR	AKAP13	RGL1	DEPTOR	WWP2	PACS1	MKL1	AKT3	SPOP	SETD5	PI4KA	FCGR1A	PPP3CC	MYOF	OGT	TAF3	CD37	MAGI3	UVRAG	COMMD1	GPATCH2	SLC27A4	XPR1	DLEU7-AS1	RAB10	EVI5	MYCBP2	RB1CC1	FTH1	WNK1	ADGRE2	CAP1	PLEKHA7	E2F3	GAS6	TBCK	MVB12B	MSH3	PCF11	PTPRJ	SFSWAP	RPL14	ABL1	RERE	TLE4	ARHGEF6	ABHD12	LYN	HNRNPA1	COG5	TOP1	SLC23A2	TANGO6	RGS12	NPC1	FBXL17	CCDC88B	LATS1	TIAM1	TRPC4AP	SLC30A10	GALNT1	CLIP1	ATP11B	GAB2	UQCRB	SLC1A3	SMYD3	PHC3	GDI2	ANAPC5	SPIDR	P3H2	SMAP1	GALNT2	SEC31A	NUBPL	LSM14A	GLDN	RPL23A	ITFG1	GLTSCR1L	TIMP2	OSBPL6	LRPPRC	UBR3	SLC2A5	RPTOR	NAIP	PPP6R3	SNX9	ROCK2	RAPGEF4	SLTM	TLK1	AGBL4	PAN3	GATAD2B	CCND3	TRAPPC10	OPHN1	PKM	MAPKAP1	HOOK3	PDE4B	SUSD6	RP11-489O18.1	NCAM2	ERICH1	TULP4	SPIN1	NLGN4Y	CDK13	KIF5B	MICU3	TAPT1-AS1	CMTM6	THRB	UBE2D2	PDXK	PLCG2	USP32	DTNB	JAZF1	TCF7L2	TTC14	ACIN1	TMEM117	EML4	ULK4	TIGAR	XRCC5	MPZL1	PRKCB	RPS6KA2	VPS45	SEPW1	CTNND2	HPGDS	CTTNBP2NL	PTK2	SLC16A1-AS1	GNAQ	PRKCE	USP25	CDK6	FAF1	CCDC88A	C20ORF194	ZNF292	PUM3	CNNM2	MAP4K3	VSIG4	NXN	GPX1	POU2F2	ACACA	TMC8	LMBRD1	LRCH3	CDKAL1	RTTN	EHMT1	CAMK2D	CAMSAP2	TAX1BP1	UBL3	SH3BGRL	CHD2	ATP2A2	FBXL20	ZNF710	PDIA3	FOXN3	WDPCP	CREBBP	TBC1D22A	NEMF	CTBP2	CYBA	ACTB	TMCC3	ATR	CELF2	HECTD4	SIMC1	LPAR1	DOCK4	CUL1	RC3H1	R3HDM1	AGAP1	SF3B1	STRBP	DARS	CSF1R	KCNQ3	CEP170	SRPK2	PCNXL2	RPS11	TMEM163	PHYKPL	TAOK1	SHPRH	TAF1	IGF2R	NHSL1	PCDH9	RBM26																																																																																																																																																																																																																																																																																																																																																																																																																																																																																																																																																																																																																																																																																																																																																																																																																																																																																																																																																																																																																																																																																																																																																																																																																																																																																																																																																																																																																																																																																																																																																																																																																																																																																																																																																																																																																																																																																																																																																																																																																																																																																																																																																																																																																																																																																																																																																																																																																																																																																																																																																																																																																																																																																																																																																																																																																																																																																																																																																																																																																																																																																																																																																																																																																																																																																																																																																																																																																																																																																																																																																																																																																																																																																																																																																																																																																																																																																																																																																																																																																																																																																																																																																																																																																																																																																																																																																																																																																																																																																																																																																																																																																																																																																																																																																																																																																																																																																																																																																																																																																																																																																																																																																																																																																																																																																																																																																																																																																																																																																																																																																																																																																																																																																																																																																																																																																																																																																																																																																																																																																																																																																																																																																																																																																																																																																																																																																																																																																																																																																																																																																																																																																																																																																																																																																																																																																																																																																																																																																																																																																																																																																																																																																																																																																																																																																																																																																																																																																																																																																																																																																																																																																																																																																																																																																																																																																																																																																																																																																																																																																																																																																																																																																																																																																																																																																																																																																																																																																																																																																																																																																																																																																																																																																																																																																																																																																																																																																																																																																																																																																																																																																																																																																																																																																																																																																																																																																																																																																																																																																																																																																																																																																																																																																																																																																																																																																																																																																																																																																																																																																																																																																																																																																																																																																																																																																																																																																																																																																																																																																																																																																																																																																																																																																																																																																																																																																																																																																																																																																																																																																																																																																																																																																																																																																																																																																																																																																																																																																																																																																																																																																																																																																																																																																																																																																																																																																																																																																																																																																																																																																																																																																																																																																																																																																																																																																																																																																																																																																																																																																																																																																																																																																																																																																																																																																																																																																																																																																																																																																																																																																																																																																																																																																																																																																	
HUMAN_MICROGLIA_TRANSCRIPTOMICS	WACHTER_2024	RANKED		RGS1	SERPINE1	NRXN1	CDH20	RBMS3	AL589740.1	HIVEP2	KCNIP1	SOX6	HPSE2	MGAT4C	OBI1-AS1	GRID2	AC008691.1	DUSP1	CDK14	ZNF804A	LINC00511	DGKG	KCNN3	DPP10	PITPNC1	CACNA2D3	ZHX3	SPON1	CTNND2	DOCK3	FLT1	PARD3B	ZNRF3	TPRG1	HIF3A	DIRC3	LINC00299	ASTN2	FAM110B	ZFPM2-AS1	AC073050.1	ARHGEF26	LRP1B	PPP2R2B	ADGRV1	AC100849.1	PCDH7	CHL1	VAV3	PCDH9	FBXL7	ARNT2	NCAM2	FMN2	LINC02712	SASH1	GPM6B	KALRN	CADM2	PTPRZ1	NPAS2	NKAIN3	PTPRG	PDE4DIP	DAAM2	DST	IGFBP7	DANT2	ATP1A2	SGCD	SGIP1	DCLK1	NAV2	GLIS3	SOX5	NPAS3	GRAMD2B	PRKD1	PPARG	LSAMP	GPM6A	ADGRL3	PDE7B	GABRB1	CADM1	FUT9	AC092691.1	NAMPT	PRKG1	TRPM3	MIR99AHG	ARHGEF4	NCAM1	CDC42BPA	NRG3	CACNB2	CD83	GPC5	ZNF98	SLC4A4	CNTN1	EYA2	NEBL	ITSN1	AC012405.1	PHACTR3	SLC14A1	KANK1	FRMD5	TNIK	PSD3	NTRK2	SCD5	THSD7A	SLC7A11	ADCY2	PLCB1	TRIM9	DNM3	PTPRK	RYR3	PDZRN3	ABLIM1	FAM155A	NFIB	MAPK10	CPE	NTM	MAGI2	RFX4	RORA	PREX2	MEIS2	CTNNA2	NTRK3	DCLK2	ATP13A4	NFIA	ERBB4	PARD3	PCSK5	SLC35F1	ESRRG	LIFR	MAPK4	DLG2	SLC1A2	FARP1	NRCAM	TPD52L1	PALLD	LINC00461	LINC01091	SORBS1	LHFPL6	FCGBP	SRGN	IGF1R	CRB1	AC011586.2	ACSBG1	RANBP3L																																																																																																																																																																																																																																																																																																																																																																																																																																																																																																																																																																																																																																																																																																																																																																																																																																																																																																																																																																																																																																																																																																																																																																																																																																																																																																																																																																																																																																																																																																																																																																																																																																																																																																																																																																																																																																																																																																																																																																																																																																																																																																																																																																																																																																																																																																																																																																																																																																																																																																																																																																																																																																																																																																																																																																																																																																																																																																																																																																																																																																																																																																																																																																																																																																																																																																																																																																																																																																																																																																																																																																																																																																																																																																																																																																																																																																																																																																																																																																																																																																																																																																																																																																																																																																																																																																																																																																																																																																																																																																																																																																																																																																																																																																																																																																																																																																																																																																																																																																																																																																																																																																																																																																																																																																																																																																																																																																																																																																																																																																																																																																																																																																																																																																																																																																																																																																																																																																																																																																																																																																																																																																																																																																																																																																																																																																																																																																																																																																																																																																																																																																																																																																																																																																																																																																																																																																																																																																																																																																																																																																																																																																																																																																																																																																																																																																																																																																																																																																																																																																																																																																																																																																																																																																																																																																																																																																																																																																																																																																																																																																																																																																																																																																																																																																																																																																																																																																																																																																																																																																																																																																																																																																																																																																																																																																																																																																																																																																																																																																																																																																																																																																																																																																																																																																																																																																																																																																																																																																																																																																																																																																																																																																																																																																																																																																																																																																																																																																																																																																																																																																																																																																																																																																																																																																																																																																																																																																																																																																																																																																																																																																																																																																																																																																																																																																																																																																																																																																																																																																																																																																																																																																																																																																																																																																																																																																																																																																																																																																																																																																																																																																																																																																																																																																																																																																																																																																																																																																																																																																																																																																																																																																																																																																																																																																																																																																																																																																																																																																																																																																																																																																																																																																																																																																																																																																																																																																																																																																																																																																																																																																																																																																																																																																																																																																																																																																																																																																																																																																																																																																																																																																																																																																																																																																																																																																																																																																																																																																																																																																																																																																																																																																																																																																																																																																																																																																																																																																																																																																																																																																																																																																																																																																																																																																																																																																																																																																																																																																																																																																																																																																																																																																																																																																																																																																																																																																																																																																																																																																																								
MOUSE_MICROGLIA_TRANSCRIPTOMICS	KIM_2022	RANKED		CCL8	CCL5	IFITM3	ISG15	IFIT3	BST2	IFIT2	MNDA	IFIT1B	IRF7	SLFN5	STAT1	SLFN12	RTP4	PHF11	USP18	LGALS3BP	ZBP1	B2M	LY6E	PARP14	CXCL10	TRIM5	RSAD2	XAF1	SP140	MX1	CLEC2D	GPR34	OASL	RNF213	ISG20	TSPO	FGL2	FCGR1A	IRGM	P2RY12	TOR3A	CCL4	CD52	C4B	SAMD9L	MS4A4A	EIF2AK2	STAT2	GBP2	IFIH1	HEXB	HERC6	PSME1	TAP1	CYBB	CXCL9	OAS2	OAS1	PLAC8	SDC3	CXCL13	SLFN13	IFI35	CXCL16	PSMB8	IFI44	FCGR3B	LY6S	OAS3	FOS	FTH1	CTSS	IL1B	CD69	ZNFX1	EPSTI1	SELENOP	CMPK2	CD83	CCRL2	CST3	VCAM1	PSMB9	PARP9	NFKBIA	TRIM34	CX3CR1	RNASE4	PARP12	CDKN1A	GADD45B	GBP5	UBE2L6	TREM2	VSIR	SP110	JUNB	DDX60	DHX58	SELPLG	MARCKSL1	SAMHD1	NLRC5	RPS20	SCOC	CEBPB	SOCS3	TGFBR1	IER2	DTX3L	SASS6	PMEPA1	IRF1	AIF1	TNF	IVNS1ABP	PSME2	LAG3	IL2RG	MS4A6A	LGALS14	CTSD	CD33	AXL	C3	NAMPT	HCK	CSF1R	BCL2A1	RPS19	CD72	IL1A	NFKBIZ	ARL5C	SLAMF8	SCIMP	CCL18	MAF	LAP3	APOBEC3H	CD74	PLXDC2	CCDC86	DUSP2	PMP22	ATF3	ZFP36	ETNK1	CALM1	RPSA	PML	ARHGAP5	EGR1	TRIM25	PIM1	SAP30	HPGD	ICAM1	GBP4	RPS2	PPP1R15A	RPL19	MEF2C	PRNP	RHOB	PSMB10	RPL36	OGFR	ATP6V0C	TLR2	SLC2A5	ADAR	LAPTM5	CD274	ZFHX3	TRAFD1	CHMP4B	DUSP1	GATM	NRIP1	RNASEK	CITED2	ABCA9	RASGEF1B	SERINC3	ECSCR	NFKBID	HEXA	PTTG1	STAB1	ENTPD1	GOLM1	HPGDS	DAXX	P2RY13	PTGS1	CCL23	TOR1AIP1	MICOS10	SEC11C	TF	C1QB	TREML2	SELENOW	CTSC	IFNGR1	OTULINL	RPL12	NR4A1	SHISA5	PYCARD	RPS29	RPS18	FOSB	C19ORF12	HSP90AB1	NME2	SPARC	VMP1	RPL13	CD164	CD47	TNFAIP3	TGFB1	BTG2	CD180	BASP1	IER3	PSAP	COQ10B	MEF2A	RPL18A	TMEM119	CKB	GNG10	MBNL1	APOE	MTDH	RAB20	OSM	SOX4	GPR183	ATP6V0A2	OLFML3	MCL1	RPS11	HSPA8	ANG	FAU	IFRD1	PLEKHO2	YWHAH	NAAA	APBB1IP	ITM2B	C1QA	LY9	INTS6L	ATP6V0B	HEBP1	NMI	ARSB	PICALM	USP25	ZC3HAV1	NUPR1	CLIC4	SLCO2B1	IER5	LRP1	ITGB5	ID2	RPS27A	RELB	MAPKAPK2	TAPBP	TMEM176B	RPL35	BTG1	LST1	RSRP1	RPS26	PPFIA4	TLR3	RNF19B	HSPA1B	CYTH4	TCN2	PRDX5	SDC4	CCNG2	PHYHD1	NPC2	RPL28	RANBP2	GAL3ST4	ARHGAP45	RPS16	SLC15A3	CAMK1	CCNL1	RPL38	RPL14	SPPL2A	PAG1	ELMO1	NAV2	RPS8	CD302	NDFIP1	NUMB	CD53	RASGRP3	SSH2	RABAC1	LARS2	GEM	SALL1	IL6R	GPR155	RPS5	HCAR2	COMMD8	SPINT1	TTR	SRGAP2	CSMD3	RPL18	PDE3B	SMAP2	LRBA	MERTK	RPL13A	COX6A2	SFT2D1	SRGN	CTSB	ZFP36L2	CSF1	MAML3	RPL7A	TANC2	RPL23	RAPGEF5	RNF13	RPL24	RACK1	TGIF1	DNAJA1	SIRPG	SAT1	TJP1	SLC40A1	GCNT2	HSP90B1	TNFAIP2	CD86	TNFAIP8L2	CYFIP1	ACTR3	DEK	CSNK1E	ITGB1	JUN	SLIRP	HMGB2	DOCK4	SLC12A2	PABPC1	ADGRG1	CRYBB1	FLI1	DIP2B	MACF1	LY86	EFHD2	UPK1B	PLEK	BANK1	LDHA	ST3GAL6	CEBPG	BAG1	KCTD12	H3-3B	PRDX1	RPLP2	INPP5D	RPS15	PTPRE	CTTNBP2NL	FTL	DOCK10	ARHGEF40	TIMP2	DUSP7	FCGR2B	EPB41L2	JPT1	FSCN1	MYLIP	CHD9	TRAM1	TBXAS1	ABCC3	ETS1	ABHD12	BIN1	RPL8	ODC1	ARGLU1	SVBP	SESN1	FOXN3	TM6SF1	HAVCR2	CD37	SUSD3	CANX	TMEM37	CMTM6	C15ORF39	GRN	VAPA	CPQ	HBA2	SLC16A6	HERPUD1	HLA-DQB1	PIK3CG	CFL1	EIF3F	RPS13	LPAR6	EEF1G	RBM3	IL16	RETREG1	NFE2L2	MTUS1	CSTB	RPL15	LUC7L2	RPS15A	ADRB2	TALDO1	SLC12A6	CLEC4C	TMEM219	ARPC1B	ZNF652	TSC22D4	BOLA2B	TIA1	RGS10	AKR1A1	TMEM59	TNRC6B	EIF5B	CTC1	SELENOS	PTGDS	RPL11	ATP2C1	LPCAT3	SLC25A37	CLTC	C5ORF24	RPS6	PSMA2	PNISR	GCNT1	ULK2	IGBP1	NAA35	FAM91A1	DENR	RCBTB2	TXNIP	NCKAP1L	RPL3	BMP2K	KLF3	EIF4G2	PPCDC	HNRNPH1	P2RX4	SERINC1	GPR65	TM9SF3	TACC1	EEF2K	HNRNPK	IRF8	ABI3	SDCBP	RPS25	WASF2	SLC25A3	VAMP8	KLF2	OGT	SFT2D2	GSK3B	PHF14	RPL6	UBA52	FUS	HSP90AA1	RGS2	RPS23	LAIR1	PLP1	FCHO2	CXXC5	UBASH3B	RAB3IL1	CBL	MILR1	GIT2	SOWAHC	GLUL	RPL17	HOOK3	FCHSD2	SNX18	ANKRD44	DUSP6	GM2A	EIF5A	PID1	PIP4K2A	ASH1L	TAF10	RPL4	BRI3	NACA	FERMT3	LGALS3	SRRM2	CD2AP	ROCK2	RPS21	ZCCHC7	MIF	UBE2L3	TXN	JMJD1C	PLIN2	TTC14	RGS1	RPL26	SLC7A8	USP2	DNM2	IL6ST	SIPA1	SCAMP2	CD48	SNRPD2	CD63	RPL34	RPS10	EEF1D	EIF3M	ZMIZ1	FABP5	ITGAV	WSB1	TUBA1A	TMSB10	GDI2	RPS14	EEF1B2	ZBTB20	MGAT4A	ADAM10	SON	SEC61G	ANP32B	TMA7	SNRNP70	RPS9	POMP	DOCK8	LGMN	PPP3CA	MAFB	NEDD8	RPS27L	SNRPE	F11R	PSMB6	PWWP2A	TUBGCP5	PSMB1	JUND	MARCKS	RPL22L1	RPL22	GNG5	DDX5	RPS7	UQCRH	ITGAX	RPL29	RPS17	TPI1	BTF3	TOMM7	EIF3H	COX6B1	CAMK2N1	EIF3K	SH3BGRL3	RPL30	OPHN1	SEM1	RPLP1	RPS3	CELF2	RPL21	TBCA	C19ORF53	COX4I1	SEC61B	ARPC3	CPD	COTL1	NDUFA2	FRMD4B	CTSZ	GPX1	RBM39	ALOX5AP	RAB14	NAV3	RTRAF	CMTM7	COX5B	PNP	MAN1A1	COX7B	HERC2	COX5A	SNRPF	ITGA6																																																																																																																																																																																																																																																																																																																																																																																																																																																																																																																																																																																																																																																																																																																																																																																																																																																																																																																																																																																																																																																																																																																																																																																																																																																																																																																																																																																																																																																																																																																																																																																																																																																																																																																																																																																																																																																																																																																																																																																																																																																																																																																																																																																																																																																																																																																																																																																																																																																																																																																																																																																																																																																																																																																																																																																																																																																																																																																																																																																																																																																																																																																																																																																																																																																																																																																																																																																																																																																																																																																																																																																																																																																																																																																																																																																																																																																																																																																																																																																																																																																																																																																																																																																																																																																																																																																																																																																																																																																																																																																																																																																																																																																																																																																																																																																																																																																																																																																																																																																																																																																																																																																																																																																																																																																																																																																																																																																																																																																																																																																																																																																																																																																																																																																																																																																																																																																																																																																																																																																																																																																																																																																																																																																																																																																																																																																																																																																																																																																																																																																																																																																																																																																																																																																																																																																																																																																																																																																																																																																																																																																																																																																																																																																																																																																																																																																																																																																																																																																																																																																																																																																																																																																																																																																																																																																																																																																																																																																																																																																																																																																																																																																																																																																																																																																																																																																																																																																																																																																																																																																																																																																																																																																																																																																																																																																																																																																																																																																																																																																																																																																																																																																																																																																																																																																																																																																																																																																																																																																																																																																																																																																																																																																																																																																																																																																																																																																																																																																																																																																																																																																																																																																																																																																																																																																																																																																																																																																																																																																																																																																																																																																																																																																																																																																																																																																																																																																																																																																																																																																																																																																																																																																																																																																																																																																																																																																																																																																																																																																																																																																																																																																																																																																																																																																																																																																																																																																																																																																																																																																																																																																																																																																																																																																																																																																																																																																																																																																																																																																																																																																																																																																																																																																																																																																																																																																																																																																																																																																																																																																																																																																																																																																																																																																																																																																																																																																																																																																																																																																																																																																																																																																																																																																																																																																																																																																																																																																																																																																																																																																																																																																																																																																																																																																																																																																																																																																																																																																																																																																																																																																																																																																																																																																																																																																																																																																																																																																																																																																																																			
HUMAN_MICROGLIA_TRANSCRIPTOMICS	GERRITS_2021	UNRANKED		KBTBD12	HS3ST4	SETBP1	AL139125.1	AC087564.1	TLE4	BEND6	PSMA1	LINC00578	P2RY12	STAMBPL1	ST6GAL1	RUNX1	BIN1	ATF7IP2	LHFPL2	LINC01094	IRF8	SFMBT2	ZFP36L1	PLPP1	XACT	CD226	FAM69A	SYNDIG1	GAREM1	CLEC17A	NCK2	VSIG4	SPTLC3	LINC02100	CALCR	FKBP5	MCPH1	FOXO1	PLCL1	SRGAP3	GMDS-DT	LIPE-AS1	GNG2	MAP2K6	AC005208.1	NCKAP5	PID1	MAMDC2	TMED8	AUTS2	AC035140.1	TCF7L2	ZBTB16	SSBP2	AL162414.1	CSGALNACT1	DEPTOR	CCDC146	PRTFDC1	SLC22A23	AMN1	PELI2	HIST1H2BG	ARHGAP24	NOS1AP	MEF2C-AS1	BCAS3	APBA1	ASTN1	AC092813.1	ACPP	AC097376.2	ACTA2	OSBPL6	NXN	NECTIN3	RFX3-AS1	PLAGL1	TIAM1	IGSF21	MAGI1	P3H2	KHDRBS3	CPED1	IKZF2	KLF12	FOXP2	AC010997.3	SCLT1	AIG1	UBE3D	ZNF608	FSCN1	KCNMB2-AS1	TANC1	OXR1	C12ORF75	SYT6	CCDC26	CECR2	RASGEF1C	NEDD4L	LIPC	AC244021.1	LINC02232	WNT2B	RASSF8	HIVEP3	AMOT	ENTPD1-AS1	AJ009632.2	MMRN1	USP53	AL136531.2	MIR222HG	ST6GALNAC3	SH3RF3	SLC2A5	BACH1	ZEB1	TNFRSF10D	KIF26B	CACNA1D	WWOX	ITPR1	NAALADL2	KTN1-AS1	FNBP1L	S100Z	LINC02008	AL355838.1	ERC2	TMEM163	PSTPIP2	AC021594.2	SMIM35	NEXMIF	ELOVL6	AC011139.1	TTC28	SGSM1	LYVE1	TSPAN5	TPK1	HDAC2-AS2	ZFP36L2	LINC00958	PDE4D	IGF1	IL15RA	MACROD2	SPATA6	PRKCA	TMEM131L	CX3CR1	TENM4	AC005699.1	HAMP	ANKRD22	EXT1	ITGA9	CYSLTR1	LINC01684	PROCR	HCG22	RHOH	AP003481.1	AC008691.1	C4ORF19	PIP5K1B	PRDM11	LINC02057	ADGRB3	LMO7	CC2D2B	XKR6	AP003354.2	AC008014.1	PTCHD4	ZDHHC14	RNF150	RORA-AS1	MRC1	LINC01091	SRGAP1	SRBD1	IRS2	NEK10	PCBP3	AC093152.1	PLXNA2	GRK5	SLC8A1	LINC00996	CYTL1	C12ORF42	TMEM236	CACNB4	CDH23	PELI1	FAM117B	NCMAP	GNAI1	RFTN1	TNFRSF21	BANK1	ICA1	CPA6	HPSE	XBP1	SMAD6	DUSP27	ADGRG5	PLAC8	NCF1	SP140	FIRRE	STK32B	KIRREL3	MIR646HG	CD14	PTPN14	LS2	SERPINB9	NEB	IL1RAP	CAMK2D	AC008050.1	TWIST2	AC008591.1	CCNH	ZNRF1	TMED3	IER2	SCFD2	LIMK2	S100A8	KCNIP1	IL1B	ST8SIA4	DOCK4	HK2	KCNK13	HIST1H1E	HIST1H1D	TFDP2	AC007262.2	H1FX	TRIM72	HIST1H2AC	GAB1	DAAM1	AC073115.1	IER3	CXADR	GPAT3	SLC35F3	DLGAP2	DSE	SLC4A8	SIGLEC12	TMEM71	LINC02328	AC078845.1	AFF3	HESX1	AKAP7	GALNT7	ABHD3	CPEB4	P4HA1	DAB2IP	AC090630.1	PCED1B	DYSF	CENPP	ATG7																																																																																																																																																																																																																																																																																																																																																																																																																																																																																																																																																																																																																																																																																																																																																																																																																																																																																																																																																																																																																																																																																																																																																																																																																																																																																																																																																																																																																																																																																																																																																																																																																																																																																																																																																																																																																																																																																																																																																																																																																																																																																																																																																																																																																																																																																																																																																																																																																																																																																																																																																																																																																																																																																																																																																																																																																																																																																																																																																																																																																																																																																																																																																																																																																																																																																																																																																																																																																																																																																																																																																																																																																																																																																																																																																																																																																																																																																																																																																																																																																																																																																																																																																																																																																																																																																																																																																																																																																																																																																																																																																																																																																																																																																																																																																																																																																																																																																																																																																																																																																																																																																																																																																																																																																																																																																																																																																																																																																																																																																																																																																																																																																																																																																																																																																																																																																																																																																																																																																																																																																																																																																																																																																																																																																																																																																																																																																																																																																																																																																																																																																																																																																																																																																																																																																																																																																																																																																																																																																																																																																																																																																																																																																																																																																																																																																																																																																																																																																																																																																																																																																																																																																																																																																																																																																																																																																																																																																																																																																																																																																																																																																																																																																																																																																																																																																																																																																																																																																																																																																																																																																																																																																																																																																																																																																																																																																																																																																																																																																																																																																																																																																																																																																																																																																																																																																																																																																																																																																																																																																																																																																																																																																																																																																																																																																																																																																																																																																																																																																																																																																																																																																																																																																																																																																																																																																																																																																																																																																																																																																																																																																																																																																																																																																																																																																																																																																																																																																																																																																																																																																																																																																																																																																																																																																																																																																																																																																																																																																																																																																																																																																																																																																																																																																																																																																																																																																																																																																																																																																																																																																																																																																																																																																																																																																																																																																																																																																																																																																																																																																																																																																																																																																																																																																																																																																																																																																																																																																																																																																																																																																																																																																																																																																																																																																																																																																																																																																																																																																																																																																																																																																																																																																																																																																																																																																																																																																																																																																																																																																																																																																																																																																																																																																																																																																																																																																																																																																																																																																																																																																																																																																																																																																																																																																																																																																																																																																																																																																																																																																																																																																																																																																																																																																																																																																																																																																																																																					
MOUSE_MICROGLIA_TRANSCRIPTOMICS	MATHYS_2017	RANKED		TOP2A	UHRF1	RRM2	TCF19	NES	CHAF1B	RAD51	POLE	CH25H	RAD51AP1	CCNE1	SPP1	HELLS	SLC2A6	GMNN	PBK	CHAF1A	CCNF	CDC45	MKI67	PKMYT1	CLSPN	FAM20C	CDCA3	CCNE2	CDCA8	CYBB	TIMELESS	CDC7	TCEAL1	SPNS3	CKAP2L	ETV1	CDC6	SPC25	BRCA1	ZWILCH	ESCO2	NDC80	EXO1	KCND1	BTBD3	MCM10	CENPE	ATXN3	ARHGEF3	GPRASP2	KLHL26	CCNB2	CXCL10	LGALS3	CST7	CDCA2	KNSTRN	DSCC1	IL2RG	MAP10	DTX2	YPEL2	PNPLA6	ECT2	PDCD4	ZNF629	FOXM1	RAD54B	CHTF18	AURKB	SYCE2	HARBI1	CENPM	STIL	ALDH4A1	KIF22	ZNF845	SLC13A3	TP53INP1	MYCL	CTNND2	ZNF429	MAP3K9	PLXNB3	BHLHE40	NUSAP1	BUB1B	CCDC17	WDR90	RFESD	PRMT6	ZNF570	UNC45A	NEIL3	SHCBP1	ZNF189	RSAD2	BTD	ZNF513	ZBTB37	ZSWIM1	CIT	CDCA7L	POLG2	IL15	ST8SIA4	NDUFAF1	TTK	CDC20	CENPI	ASS1	DPY19L3	GDPD1	PHF7	THUMPD2	FPGT	GPD1	NCAPG2	DOK2	RAD18	ERCC6L	AACS	CSRP1	AGO4	PLAG1	PASK	NOD1	HINFP	ZNF892	CCDC171	MYOM1	INF2	AUH	MELK	CCNB1	CATIP	HPS6	MXRA8	FKBP14	CDCA5	NR1D1	CCHCR1	THNSL1	MBLAC2	ZFYVE28	RAI14	SRL	MIS18BP1	EI24	MBOAT1	DENND6B	RNF122	SLC39A12	GADD45B	PLEKHG5	PORCN	TMEM52	ANKRD23	ZNF438	ELP4	FBXO25	TNFRSF17	SLC17A9	CDYL2	PDLIM7	CC2D2A	EZR	AATK	PFKM	TICRR	KIF4A	OAS1	KLHL42	C19ORF38	ZC4H2	ADAL	ZNF764	KCTD3	SARM1	UBE2T	PLA2G4C	LSS	LIG4	MEPCE	DFFB	DNAJC28	SMAGP	ERI2	BUB1	DYRK1B	ZSWIM3	SIRT3	FAHD2A	MCM5	ABCB9	NEK2	PIK3IP1	CENPN	SUOX	PROX2	ADAM22	VCAM1	XYLB	DAND5	ANO7	PSMC3IP	TRIP13	CDYL	IQCC	OPTN	ZFP28	IRAK3	PUS7L	GBP2	RNF113A	ZSCAN18	MTM1	NAPB	MRC1	AURKA	FGR	ZNF709	ZRANB3	PDP1	NR3C2	ZNF780A	RAD52	PARS2	GNB4	DTL	CD44	ZBP1	WDPCP	TNFSF9	CENPH	METTL15	ACRBP	SEC16B	AKAP7	FER1L5	RGS14	MPPE1	CDKL3	QPCT	HACL1	CAPNS2	KIF2C	OLFM4	MXD4	OCLN	ZDHHC1	CDC42EP3	ITGAE	CBX8	GDF9	DUOXA1	MNDA	TRIM59	GTSE1	FBXO28	ZNF85	UST	ARHGEF25	MMP28	CFAP96	METRN	SPATA2L	EHHADH	DET1	C10ORF88	ADAT1	WDR35	RABL2B	ITPR1	TAF11L12	CD96	L3MBTL3	SNPH	TNFRSF10B	POSTN	DCP1B	DNMT3B	ENPP5	NADSYN1	PCDHGA12	WDR53	MCM6	POLE2	MAGEE1	TRIM68	RNASE6	ZBTB7B	ESR1	ZFP3	KIF9	ZKSCAN4	PIGL	MARVELD2	LZTS2	HOMEZ	MVK	GPN2	ZNF226	TMEM71	CDIN1	ADAMTSL2	ZNF45	NDRG2	PCDHGB7	TUBE1	LGI4	ARHGEF39	SMYD2	ZNF8	TTN	SLC25A20	TSC22D1	GMCL1	SALL2	USP30	SERTAD1	RGS7BP	RUSC1	CCNJ	SIGLEC10	ARAP2	CDK1	PTGER3	ANLN	SHPK	LMBR1L	BBS12	TLE1	LMBR1	NTN3	QPRT	GTF2H3	TEAD2	JRK	CYB5RL	ZNF703	FYN	VIPR1	ACTR6	SPAG5	ABCG2	TMEM221	VSIG10L	DLC1	LETM2	MMAB	SVIP	MTTP	SDR42E1	GPT2	ZNF146	MTRF1	EGF	KIF18B	TTC12	THSD1	KLHL12	HS2ST1	PACRGL	ATL1	GRAMD4	NEK3	ABHD17B	PGM2L1	N4BP2	ZNF286A	CSNK1G2	RMDN2	CCL4	ZBTB47	KIF18A	LGALS1	CENPK	LRRTM2	PCDHGA2	MICU3	RAB4A	ZFAND4	SNX7	TUBB6	TK1	KIFC2	HSF2BP	GPM6B	KIF23	CIB2	ARHGAP15	NOXO1	CCDC61	NFXL1	ORC1	ADCY8	KCTD7	PRRG2	FDXACB1	PAIP2B	HELZ2	TAF9B	F9	MCM2	MYBPH	ZC3H6	UNG	CERS4	CDKN3	PLXNA3	KLHL15	TMEM218	E2F7	C6ORF118	THBS1	HSPA12A	SERINC5	MASP2	IL1RN	TMEM154	IFITM3	LENG9	ARL4A	METTL18	LRR1	RFX1	CENPA	NFIL3	DNAJB5	SNX32	ENKD1	AMIGO3	INPP1	HSPA4L	ALYREF	SLC36A2	SATB1	CPE	STBD1	FN3KRP	PCDHGA1	ZNF583	TBCEL	RASGRF2	OXNAD1	TMEM67	XXYLT1	NAT8L	ZNF2	STMN1	E2F8	TUBA1C	GBP5	FAM185A	IFIT3	POLQ	TATDN3	MEX3B	ZBTB22	FAM13A	STAR	PLP1	GSTM4	RRAS2	GLIS3	CCDC71L	PRIM1	ZNF784	IFI44	ZBTB3	SAT2	HNRNPUL2	POMGNT2	IRF4	PAFAH2	PTGER4	MMP19	TPK1	PRKAB2	FAM156B	HEXIM1	PHACTR1	WDR89	PRODH	NAT2	KLHDC1	FAM221A	NIPSNAP1	ANKRD50	GNG7	SMIM35	RAB11FIP3	ZNF233	AJUBA	PLXNA1	OSGIN1	SMIM13	GPR82	NXPE3	GNB1L	CCL18	LIG1	GINS1	FUT4	COMP	EPS8L1	APBB1	PCDHGA8	ANKRD42	BAHD1	THNSL2	RNASE10	DNAAF1	CYTIP	GINS2	NET1	TMEM143	METTL22	PCDHGB4	SRF	TPM2	SYN3	MTFP1	DBP	PDCD7	SPATA24	HEMK1	KCP	SLC39A4	IQCB1	ANXA2	KLHL38	FNDC7	TUBD1	GCNT7	CDKN1C	EXT1	SIRT5	SIRT1	SIRT4	BCR	CBY1	PROCR	ETFBKMT	PRSS36	TXNRD3	GSTM1	CHAC2	C14ORF93	SAMD10	KCNJ12	ZNF354C	OIP5	BCKDHB	ALDOC	EHD1	MGST3	EGLN1	ANKRD28	RASSF8	KBTBD3	MAPRE3	REPS1	CKS1B	MFAP3L	DNAJC12	TNFAIP2	ANKRD24	DENND3	KLHL3	SORBS1	ZNF697	NR2F6	MBLAC1	ESYT2	DIP2C	UNC13B	SLC1A4	NTRK2	MMP12	TUBA4A	BBS2	PCDHGA11	LTB	SPON1	ZNF383	C4B	PCDHGA9	LRRC56	CHCHD7	ARHGAP26	FBXO31	THEM4	PFN2	IBA57	TMEM62	GFOD2	UNC5CL	EVI5L	ZHX3	BBS10	IDI1	TMUB1	PCDHGC4	ZNF518B	RPUSD3	LRRC18	WFIKKN1	PIK3R3	ZC2HC1A	TFB1M	SERPINB6	KCTD6	PRSS12	CMSS1	NHEJ1	KIAA1217	EMP2	LRRC42	IFT57	KLF16	SLC25A14	TACC3	TRIM21	ZKSCAN7	SMIM19	ADAP1	ZFP30	FGFRL1	RBM12B	ATP6V0E2	NEB	GDPD5	APOBEC2	ACAD10	CBR3	CARD14	OPRM1	SHB	ARL6	LYPD6	ARMCX6	SPTBN2	SCAND3	ADAMTS17	ZC3H12B	KDM8	ADGB	ZSCAN20	MCU	LMNB1	GALNT13	CCR6	FRAT1	HERC3	RNF126	SHROOM1	C8ORF58	ATXN7L2	SH2D1B	EPS8	S100A1	FAM216A	MROH2A	ARMCX5	GNAZ	ADORA1	MED31	CPLX2	MAGI3	CCNYL1B	KLHL8	AHI1	CHIC2	CCDC28A	BICD1	AGBL3	REPS2	CNTNAP1	PRSS53	SLC15A2	TANC1	FKBPL	LRRC51	ZCCHC3	LEKR1	DNAL1	CCDC122	GSG1	SLC6A8	NCOA7	PTCH1	CLEC2D	VMAC	RPGR	MRPL21	POLA1	CARNS1	GMEB2	KLC2	TMEM91	EPHA4	ABCA13	OTUB2	DNAJB13	ACBD4	RAB23	POMGNT1	ZCCHC4	TRMT10B	WDHD1	C4ORF46	LLGL2	KIF5A	TRDMT1	SPATA7	CAV2	C11ORF71	MYL2	PCGF1	FAN1	KLK9	ISOC2	NANOS1	NME4	CLEC7A	PAQR4	PTPRB	CCR9	NOD2	CAPRIN2	GIMAP5	DCUN1D3	PEX26	KCNC2	ELMO3	BEND5	NHS	GDPD3	NOX1	SLC37A1	HECTD2	ZBTB10	ZNF174	PTK2	WDTC1	PLIN4	GSTT2	CEP131	GPLD1	MBD2	TNF	MCM4	DNAJC9	CSF1	PLAUR	FUT9	KNTC1	FHIT	KIF11	RITA1	SIAH1	NR6A1	FBXW10	PEX11A	RAVER2	SYCP3	MASTL	FAM89A	NPHP1	PCDHGA4	TADA2B	NUDT1	DEDD2	RHEBL1	SIGLEC1	TM7SF2	PDZK1	RNF17	PLEKHN1	ALDOA	SLC25A35	PTPN22	IMPG2	ZNF791	PHTF1	WDR19	PPP1R37	KCNJ16	ACSF3	ELAVL4	PTPN12	MCM3	MCM7	RFC4	ZMYND15	CCDC9	CLEC4A	RDH5	NYNRIN	PIGW	PTPDC1	NUP210L	CSRNP2	PCDHGA6	CACNB4	CRLS1	PRICKLE3	UBTD2	HILPDA	BTBD8	PCNA	EZH2	LPL	DLGAP5	CXCR6	PMF1	DDIT4	SYT3	CLGN	NEO1	ZMYND19	NTHL1	RUNX1T1	C15ORF62	MMP11	SLC2A12	PDE4D	ZNF367	NCAPD2	FIGNL1	DNA2	RAD54L	FADS3	CCL24	SLC7A4	SETD4	SYNGAP1	SNX21	CYP2D6	FAT1	SNAP25	F3	VANGL1	ARL4D	GATA5	LYZL4	WDR25	GPR18	MTA1	OXLD1	VOPP1	CCL8	MIF	CD74	CCDC38	CLMP	CR2	ANGPTL2	TMEM191C	IZUMO4	SNTB2	SLC26A11	PLCXD2	CYB5D1	RBM15B	GSN	PSMA8	ATP6V1G2	MTCP1	MDGA1	TSPAN5	RCCD1	DUSP19	NCAPG	CIMIP3	ARMC3	SMPD3	CEP295NL	CCDC152	NSG1	PDGFRL	SLC24A1	KIF1A	DNAJC17	STEAP3	SLC25A16	KIAA0513	PRR5	SLC29A2	TPM4	FEN1	SDC3	CD244	CCDC125	SMARCD3	MROH6	BCL6B	GUCY1A2	NFATC2IP	PER2	SLC25A27	NBL1	ELK1	NDUFAF5	DSEL	ZFAT	CEP19	GALNT16	SLC43A3	UNC79	IRF7	KLRD1	TMEM79	PLK4	TAF5	GALNT3	RARRES2	GPT	KPTN	SAP30L	KDR	CNGA3	DEXI	TRAM2	CDC73	DHRS11	SQLE	MOB3B	FBXL8	PSAT1	CPD	CD72	DHFR2	ACTN1	GEMIN2	SLC22A5	MZF1	TMEM231	MIPOL1	SCN3B	SUSD1	GAR1	DGKH	LBX2	MDGA2	ALDH1L2	PTP4A1	ACTN2	DCAF6	NASP	ATP2B2	METTL1	ENO1	LRRC4	PCDHGB6	PNPLA3	EHBP1	C16ORF90	ANKH	ASF1B	GPR174	CD300LF	ZNF34	PCDHGA7	LRIG3	ILDR1	RYK	HCST	UNC13A	CACNA1C	SPATS2	TMOD2	KISS1R	MORN2	HINT3	LNX1	FBXL2	SLC2A10	IFT80	CTDSPL	DDTL	ATAD5	SKP2	SNORA28	CAGE1	M1AP	MAMDC4	C10ORF90	SAPCD1	CADM2	COPZ2	LMX1A	CSTB	FCRL1	PRSS35	LCA5L	BHLHA15	UBE2C	OMG	CA9	RXFP1	KCNJ15	DNAAF3	SAMD14	SIAH2	THRA	TMEM236	PRKAG2	CDH11	C11ORF24	LIN28B	MTUS2	SMC2	TBX6	TPX2	NRARP	SCARF1	HOGA1	MFSD6	ITGB7	SH3RF3	FAM78B	MTMR7	RAC3	DNAH11	PPP1R1C	FBXL19	PTGES3L	ZFYVE9	BARD1	BAHCC1	ACTR5	KYNU	ANGPTL3	AFP	EID1	PDE1A	FGF1	MRAP2	LSM5	WHAMM	PPM1E	NMNAT1	KCTD9	ZNF641	ADAM8	STX1A	TLR2	TXN	HCAR2	SLC26A1	JADE3	SIX4	UGT1A4	CATSPER2	LRRC75B	SERPINB8	LRIG1	CHDH	LAMC1	TMEM38A	RPH3A	NRXN1	PEG10	UXT	RASL12	FAM83A	MTHFS	HTR2B	MAP1B	CXCL16	CAPG	AHCY	HAT1	RPS27L	EME1	E2F2	ADTRP	CUX2	ISG20	CYP4F8	PRDX4	CDKN1A	SNRPF	SMIM24	AQP4	SKA3	PCDH17	ABCA8	CLCN2	NIPAL4	CLRN1	IL12RB2	ANXA9	COQ10A	TMEM86B	TBX20	OXTR	COA6	NMNAT3	SLC25A23	LGALS3BP	PKM	RBBP7	SNRPD1	TULP2	SLC1A5	HIP1R	NEURL1B	XK	MEX3A	CSMD2	MYLK4	UCHL3	OOEP	TULP3	AVPR2	SLC44A1	PGK1	DNMT1	ADAMTS1	CDT1	GAD1	PDCD1	PPARGC1A	DLG3	PFKP	YPEL1	FBXO43	KIF1C	GSTK1	AQP7	TAGLN2	NME1	RRM1	LPIN1	THSD7A	SNRPD2	KIF20B	FNDC5	COQ7	IP6K2	TEX12	LENEP	STOX2	PDZD4	MX1	KCNC1	CD200R1	KSR1	TAGAP	ANP32B	MFSD12	TRIM37	PBX2	SLC3A1	ADAMTS6	MRPL33	ANK3	S100A10	LRRC71	POLR2F	C8G	BDH1	C20ORF173	THSD4	MCIDAS	SIX6	DENND2D	RSPO1	F8	TACR1	TNFSF15	SLC6A2	GRIN3B	EEF1G	LDHA	IMPDH2	LRP1B	VSX2	HLA-DMB	PHF11	MDFI	NDUFC1	EGFL8	MARK4	TAS1R3	SPAG17	GRIK3	RAD51B	SCAND1	PCBD2	SLC16A3	CBX5	CDCA7	TOPBP1	WHRN	CLIC4	POLA2	FANCM	ZC3H12D	SNORD65	ST3GAL1	MFSD2B	IL18BP	OLR1	EDN1	AXL	DCX	LSM2	KIF15	SNORA31	CREG2	HABP4	MOBP	INO80B	PROKR2	ZBTB8B	ACSM3	DLL3	L3MBTL4	SEMA6A	RASSF3	HSPD1	C5AR1	ZNF526	BTNL9	TOMM6	TMEM151B	ITGAX	SOX5	WDR76	ROMO1	NDUFB2	C1ORF56	DNASE1L3	PTK6	RCAN2	SAA4	METTL21EP	ATP10B	TGM3	UNC5A	PGAM1	FLNA	SLC25A25	BANF1	MXD3	NRG3	SNRPD3	SIVA1	TMEM255A	NR4A2	TFAP2B	TMEM256	EFR3B	CHEK1	FGF12	FGD1	RGS20	PRCC	EIF4EBP3	ADRA2B	SLC30A1	KCNA2	COX7A2	CCNA2	TFDP1	CAD	UQCR10	NUP210	RAB3D	STAG3	PLEKHG3	LMNA	ANXA11	PGM5	PNP	CNTN3	CRP	SLC6A20	WFIKKN2	SDF2L1	PA2G4	CRELD2	HSPA9	MTSS1	HMGB2	BRCA2	SMC4	ARHGEF15	CKS2	PROP1	IFIT2	FANCD2	MYOZ3	EPC2	ADAMTS9	P4HA3	PRRX1	PABPC4	SHISA3	DIRAS2	CD83	CLEC4C	MRPL12	BST2	N4BP2L1	PPM1K	MFAP1	LY6G6C	SPDYA	LSM14B	FOXR1	MYO5C	ANGPTL1	GPR68	TFAP4	C15ORF61	BTC	IGLON5	PIRT	IL21	EAF2	IPO5	DCK	NDUFB6	CBFA2T3	ATF3	PRKCA	OAZ1	NUDT17	SYT7	DNPH1	NDC1	UBE2S	SNORA3A	EPHX3	MRGPRX1	FIGN	DNASE1	APOL6	SLC5A12	C6ORF226	NOP56	CD63	CD52	APOE	TPD52	SLC7A1	COX6C	MYO5A	MAD2L1	CCDC85A	FBXO5	CLIC5	TMTC1	FLRT1	IQSEC3	PNPLA1	VAX2	CEACAM19	CPM	CDK4	SRM	HINT1	MMS22L	IQGAP1	SLFN12	PRMT1	PRR5L	PTPN7	KCNJ10	DCTD	GRIN2B	B3GNT4	GABRB3	AMOT	ZBTB45	MMP25	SEMA5B	ACOT7	CCDC57	COX7B	XPO1	TAP1	POLD1	TMEM132A	SLC20A1	GAPDHS	GSG1L	ORC6	TNFRSF13B	LSM7	ACKR4	FMO5	PP2D1	PSMG4	EXOSC6	NWD1	CSRNP3	IRAK1BP1	RAN	TKT	RTCB	PAICS	TSPO	REXO2	MYO1E	FASN	MTHFD2	ANAPC11	NDUFA1	GNPTAB	RRP12	DCTPP1	CEP83	MCM9	ARMCX4	KBTBD11	PRKAG3	EPHA1	BRF2	RANBP1	PLK3	ID2	PNO1	NDUFB7	CLN6	NUDT5	EIF1AX	RPL22L1	ENPP1	TTYH2	RPA3	SULF2	LIN54	COX17	ANKLE1	CISD3	IL7R	RS1	GJA8	PDZD2	FRMD5	ERICH5	LRRC8E	CHKB	TMC2	KLKB1	CCDC148	NAF1	TPI1	CCT3	IER3	SNRPA1	ZNF691	SLC46A3	RUVBL2	TSPAN18	TOMM40	TXNRD1	INCENP	SLC8A3	FGL2	ABRACL	SPC24	CASP7	SCIN	XAF1	MRPS28	SNORA65	CD8A	NKD1	PCED1B	TEAD1	CLCA2	SLC12A5	EPHA5	RPSA	RBMXL1	KLHL24	ARID3B	ELOVL5	TIPIN	POLE4	ELOF1	INTS8	SPEG	DTNBP1	CALM1	HIRIP3	DMRTA1	NDUFA5	HLA-DQB1	FANCA	CD38	ALMS1	LMNB2	B4GALT5	IFRD2	FRAT2	KCTD14	UPB1	PEA15	PPM1G	SLC15A3	MT1A	SLC36A1	GBP4	RPA2	SCN2B	INTS7	COX20	DSG2	RCC1	HSPH1	TOMM7	ATP2B3	PYROXD2	NDUFA12	PUS1	TMCC1	FXN	SOX7	HNRNPA1L2	CASKIN1	PAM	GUCA1A	PHGDH	TIMM50	NHP2	FTSJ3	HRK	SP9	PRIM2	CHCHD1	AFF3	TESK1	HMGN3	CACNA1B	P2RY4	PPP1R35	CA10	YBX3	LYRM1	BAIAP3	HSP90AB1	HSD17B12	PLXNA4	ETF1	RBL1	RAG2	ARHGEF10L	TBC1D1	TTLL3	CYP4A22	USP1	CASP6	FCER2	HAUS5	KIF7	STOML1	MCM8	UQCC2	CDH16	MIPEP	SPAG16	CACNA1S	FAM210B	IGF1	FANCI	ALX4	SNRPC	KANK2	IMPA2	OPLAH	HSP90AA1	SCPEP1	SAE1	PRELID1	MORF4L2	CRTAP	NOP58	UQCRQ	RPA1	NAA50	NARF	PDCD5	GPR146	TRIM65	OPCML	C7ORF50	SLC16A1	BTN1A1	SNRPG	MRPL55	BCAS3	ZNF654	ADK	KCNN1	DIXDC1	PLCB1	CD9	CTSZ	RPS2	NME2	DEK	FAM111A	TCP1	VARS1	SSRP1	CLN5	PTAFR	PID1	MRPL18	ASB2	MRPL23	ATAT1	ZCWPW1	GALK1	MRPL42	ITGA5	BIRC5	GPSM2	DBF4	DRAP1	CCL5	TFAP2A	VIM	BEND4	C14ORF132	PET100	MS4A15	PSD2	CORO1C	EPRS1	APBB2	EIF2S1	SLBP	EIF4E	ERI1	UAP1L1	SWI5	IDH3A	PSMA4	NOMO3	THOC7	GRID1	TMEM160	ZNF532	GLRX3	CDK2	RWDD1	TMC7	RFC3	POLD2	PPA1	SIDT2	TPST1	NAA38	MAZ	PPIH	GALNT6	KCNJ5	FCGR3B	HDDC2	KRT222	TUBB	EIF4A1	PRDX1	IFI30	CCT5	ATP6V1A	IFRD1	RAB6B	MEOX2	WDR43	PREP	UBAP2	DTYMK	NANS	OLA1	KLHL18	FBXL12	CNRIP1	APOD	LRRC32	PELP1	SCRN3	HNRNPLL	NPR3	IFT22	RNASEH2C	UAP1	GINS3	STX3	ABCA9	CCT8	HIF1A	PSMD2	VMP1	GPAA1	CALU	AGMO	OSER1	FRY	VDAC1	TSC22D3	TMPO	AGPAT5	NR1D2	NPNT	ACACA	GIMAP6	TNFAIP6	CLTB	MRTO4	SF3B5	GINS4	RTP4	TMEM204	NUP85	CINP	TEX30	DONSON	USP11	SIM1	HAUS1	PWWP2B	POLR2K	IRS2	WDR62	CNIH3	CCDC78	SLC39A14	NLRC5	PCDHB6	PANX1	PHEX	CA8	SLC6A17	ADRB2	CADM1	IL1A	CDK6	C1QBP	EIF2S3B	COX5A	ANP32E	NDUFA2	ABTB1	CTNNB1	TXNDC5	LONRF3	MGLL	PPM1L	OST4	F2RL1	OSM	GPR65	SEMA4G	MBOAT4	FAM162A	PMAIP1	MRPS16	MRPL52	GJA5	MRPS21	MRS2	PPIL1	PIN4	TAB3	RFXAP	HSPA8	NCLN	ATP1A1	BAZ1B	IL16	USP14	TUBB4B	SLC43A2	NAMPT	PHF5A	GOT2	ZC3H3	ARL6IP6	MYC	CCNG2	DPP7	IDH1	NAIF1	ERMAP	CALCOCO1	GART	SHMT2	BCKDHA	SLC25A10	PBX1	ITIH5	SLAIN2	RABGAP1L	BCL2L15	TUBG1	RRS1	PRC1	PFKFB4	COMMD1	BNIP1	NMRAL1	PFDN2	LSM3	SYNE2	COX7C	EFCC1	DAB2	SETD6	EIF5A	G3BP1	CCT6A	CISD2	CS	TK2	ZFYVE1	TSSC4	APLP2	AARSD1	SERPINF1	LUZP1	MTHFD1	WDR18	NXT1	PPAT	BEND6	TNRC6C	GLIPR1	THRSP	NUDCD2	ACAT2	KLHL28	F10	LYAR	TFRC	VAC14	RBBP8	HEBP1	CEP57L1	BOLA3	CENPQ	PRADC1	ZNF414	TRAF6	DRAXIN	CEP128	TMEM88	USP49	ASAP2	GUSB	PDIA4	CCT7	NCAPH2	CDC37	GATM	CMPK1	COMMD9	SYNCRIP	SLC7A6	GTF2F1	DHX32	NOLC1	UCHL5	DOT1L	CCND3	EIF1AD	AHSA1	TRAPPC2L	E2F1	DHRS4	ADSS1	RNASEH2B	GEMIN6	HAUS8	MRPL14	CCDC34	YRDC	NAB2	DCUN1D5	EMP3	TAF10	ST7	BOLA2B	KLHL31	MROH8	CENPF	SLC19A2	HTR3B	ACER1	GJC3	SFI1	ZNF740	IRGM	CHST8	RORA	SHROOM3	RPS19	CCT4	PLD3	GPS1	PHB2	CCL23	HMGN1	PSMC5	IRF2	PRKCSH	EIF3I	YIF1B	PFKL	SZRD1	SEC61B	GTF2A2	PPAN	GSTO1	PPP6R2	TPCN2	CYP51A1	MYEF2	ADAMTS16	SLC28A3	POU6F1	EIF4EBP1	SERPINE1	HAUS4	SPRY1	EEF1E1	AGBL5	NUP43	ZBTB38	KHSRP	GGA2	GTPBP3	FGF11	INSIG1	SKA2	POLE3	RNF152	C21ORF58	ZNF627	RBMX2	PLEK	MFSD1	EIF3A	PTGES3	IMMT	SUPT16H	ATXN10	STIP1	MTCH2	FDFT1	EIF3E	SNRPE	CYP27A1	RAD23A	FH	NUB1	TMEM123	NDUFAB1	MED21	GNL3	METTL21A	CREBRF	EXOC6B	CISD1	TEF	ATP1A3	NOP10	NDUFA3	C8ORF76	ARID3A	CDADC1	TMEM258	DBI	CDC25A	RFC5	CCRL2	RASGRP1	HSD17B11	ARRDC2	RPP38	AMIGO1	SLC43A1	GSR	CDKN2AIP	LRTM1	NUDT2	MRPL54	NDUFS6	TIMM8B	CHRM1	ZC3HAV1L	GTF2IRD1	RPS18	CAPRIN1	RBM3	GNG5	CSMD3	CCT2	TOMM20	FUCA2	LPAR6	SLC40A1	ARGLU1	SNN	EIF3L	TXNL1	ATP8A2	SF3B3	ANAPC5	RFC2	SRPRB	SLC38A9	GGT5	ANXA5	PER3	ZBTB4	MATK	UQCR11	BRCC3	CSAD	NOS1AP	PPME1	CCDC86	HDAC3	PPFIBP2	TP53I11	ETS2	HYPK	AURKAIP1	GET4	WIPF2	GAS2L3	NBEA	SMARCA5	ADCY3	ACVR2B	ORAI1	LSM8	INO80E	TRMT61A	CEBPB	PDPR	LYSMD1	NDUFAF2	TIMM8A	INTS6	MTBP	KCNB1	EXOSC1	KCNN4	CCDC25	BCL2A1	TEX9	KLHL2	GAPDH	RPS5	SLC2A5	TUBA1B	SNX29	ATP6V1B2	MDH2	PSMB6	SNX3	GOLT1B	HBP1	RCSD1	IPO7	ACTN4	PSMD7	RRP7A	RNPS1	LIPE	APEX1	ACP1	PDE2A	GEM	CLUH	PRMT7	SLC30A4	AAAS	SMIM3	AMPD3	RIF1	KDM4B	TBCK	SDHC	BOP1	THOP1	CAMKK1	EEA1	SLC2A1	PLEKHG2	CDK14	LARP7	NAT10	DTD2	ECE2	NDUFAF6	PHF1	ATXN7	BAG1	BCL2	GSTA5	PIDD1	TMSB10	SLC24A5	POLR2D	WIPI1	RTP3	MRPS18C	COX10	DKK2	MRPS12	SNRNP25	PLEC	LHPP	DYNLL2	IGF2	FTL	SLC25A5	GRN	SRGAP2	SELPLG	HNRNPDL	GAA	MAT2A	HNRNPAB	ELOVL1	ADORA3	EEF2K	SMC1A	PSMD12	SLAMF9	CD48	EIF4B	POLR1D	AP2S1	PSMB4	SARS1	ZNF385A	STRAP	BYSL	ATAD3A	PRDX6	MSH6	ABCD1	SACM1L	UBR7	MTAP	EFTUD2	ZSWIM6	PARP4	MYO18B	GLRA2	CCDC107	ARRDC3	ALG8	MRPL28	IGF2BP3	NDUFA11	GALNT12	MAPK1IP1L	ZRANB1	MIEN1	ZBTB34	GSTP1	IFITM10	NEK4	OSCP1	TESK2	GPATCH4	ZKSCAN1	MRPS11	PECR	DNASE1L1	S1PR4	ANKRD49	PVR	NT5C3B	MASP1	SNORA70	CDK5RAP2	HOMER2	PARVB	CHRNB4	TRIM43B	FTH1	NCL	BCL2L1	NONO	NAV2	TMED3	EIF3H	SLC29A1	TNFAIP8L2	AZIN1	PSMA6	ATP6V1C1	GBA1	LMAN1	NDUFB8	SHISA6	TNRC6B	NAA20	DDX21	NDUFB9	PSMD6	TMX1	SLCO4A1	SRRT	RGL2	PIGV	COPG1	EIF3G	MILR1	COPZ1	JARID2	NOP16	SLC38A7	RHOBTB1	ZBTB20	YPEL5	TIGIT	LSM4	TUFM	ZMYM6	IL1RL2	BCCIP	PGLS	SNORA64	RGL1	MED8	PRKCE	ZNF652	TUSC3	MPHOSPH10	ANKRD13D	KCNIP3	MXD1	UVSSA	ST14	MAP4K5	ANP32D	PML	ZXDC	CCDC14	BRWD3	SP140	SAAL1	LY96	UPF3A	SNX9	HINT2	CENPJ	GSTCD	DHX57	AKR1D1	MIS18A	DPM3	FAM219A	POU2F1	RPS19BP1	CCDC30	ZFPM1	CALR	RPL12	RPL15	DDOST	LRPAP1	SERBP1	LIPA	MANF	NUDC	RCBTB2	KLF3	TIMM23B	LIFR	USP37	DGKZ	NRIP1	ICAM1	DNAJA2	PLET1	SNX1	GNG2	SLC30A5	UQCRB	RSL1D1	UBE2G2	PIGS	BCAP29	TAF1D	CDKN2AIPNL	GDE1	KARS1	CYB5R3	RFC1	CEP250	TRIM36	MINPP1	MTX2	ORC2	ILF2	IPO4	TLR1	CYSLTR1	FUNDC2	ZDHHC6	NCEH1	NUDT7	ELP5	NELFE	XRCC1	RFTN1	RALY	STOML2	COX14	NUP155	PAN2	SEMA6D	C2ORF49	NUDT4	CHD1L	AIMP2	ELAC1	SERGEF	MAP3K15	XPNPEP3	MANBAL	CNTLN	SP2	CRY2	RPS6KA3	FZD7	DEAF1	PRLR	ZNRF1	ZNF248	MBTPS2	SUZ12	SMS	PSME2	MALSU1	MTFR2	MYO19	TBXT	CD1D	RPS6	HNRNPF	ACTR3	PTBP1	SNRPB	SERP1	HSPA4	TMED9	UBE2V1	SSR3	PSMD1	PCMT1	ATOX1	BUB3	TM9SF1	NOP2	ERP44	PSMA5	GTPBP4	NVL	P2RX4	DNAJC2	SCARB1	NUP188	TSR1	CBFB	TUBGCP2	TMEM97	MEAF6	MARCKSL1	BMI1	ADPGK	PGP	SNX8	TRMT1	PRMT3	GUK1	NUBP2	TDP2	KRAS	MTX1	SMIM12	PSME3	SUV39H1	CPEB2	FADD	XPO4	FDPS	C4ORF3	RAD23B	CHIC1	CRLF2	ATP8B1	TFDP2	MGMT	LDLRAD2	CERCAM	IGSF9	SYNPO2L	SNORA81	IFNGR1	IL6R	HPGD	ZFHX3	HCN3	SBF2	SESN1	OCIAD2	FOXP1	ARID4A	SPIRE1	CCSER1	GREB1	RNF19A	KIF3B	RALGAPA2	GPRASP1	TMEM45B	SAMHD1	EGFL6	HNMT	ATP10D	TRIM5	STRADB	CASC3	TUBAL3	GAB1	EDRF1	MGAT4B	AKIRIN2	RAB40C	CIR1	WDR5B	ST3GAL3	ATG101	RYBP	LHX6	ACTG1	RPL4	RPL6	PDIA6	SLC38A10	RPL14	C3AR1	PSMB1	RPN1	LAT2	CLPTM1	PSME1	MLF2	TOMM22	IDH3B	FIS1	VPS26A	FKBP3	AP1M1	IPO9	HADHA	PHB1	ALG6	KDM1B	NADK	TMBIM1	POLR2M	CETN3	POLR2G	PPP1CC	RABGGTB	LRRC59	SRSF1	ACADL	KAT2A	EBNA1BP2	AP1S1	ABCC1	NDUFA10	NIFK	SLC39A6	GALNT7	NUCB2	PHTF2	EXOSC2	CACNA1A	RAB5A	ARHGAP32	MOGS	ENTPD5	SETDB2	AP4M1	REV3L	PBDC1	NDUFB3	RHBDF2	KIF20A	NLE1	HELQ	TSFM	ZMAT3	TTC16	IL2RA	SAP30	MRPL34	MRPL11	CHCHD6	GNB5	GLRX5	FAM98B	PHLPP1	SARS2	CD33	DYNLT1	RAPGEF6	NFATC1	IP6K1	SFT2D2	MPI	MAF1	TBC1D9	SLC1A3	CDH23	EHD3	CHD2	KDM5B	ST6GAL1	TLR9	ARHGEF9	BMF	BANK1	ULK3	WDFY2	PECAM1	SPPL3	PIK3CA	COL6A3	TTPAL	CDS1	STAT5B	EXOG	CDC42EP4	PDE4B	SNX16	CCDC142	JOSD1	IGHMBP2	TAPT1	ZBTB18	ZSWIM7	CHST10	RPL3	SSR4	RPS15A	NAP1L1	SUMO4	SLC25A4	SRGN	SRSF6	STT3A	RANBP2	EEF1D	PSMC4	METAP2	SNX2	TMX2	RNH1	PES1	COX6B1	ITFG1	PARK7	BAX	GGNBP2	HSDL1	TRIM27	CCDC88A	ABCE1	IGBP1	FARSB	GNG12	GIPC1	SERHL2	WDR46	NDUFS2	BLVRA	PLEKHA1	CLPTM1L	NCAPD3	ARF6	SASS6	PDE12	GFER	MAP3K8	TARS2	NDUFA8	PLAA	SLC12A4	COQ6	TRMT6	PHF13	KCNJ2	UTP14A	PWP2	GADD45GIP1	POLR3H	UTP18	PDAP1	ITPRIP	COQ10B	DBNDD2	GLRX	ABHD8	CHST2	COPRS	RDM1	C1ORF198	ZNF777	DNAJC15	CENPL	COX18	TTC7B	GMDS	HSPBP1	BAK1	TACO1	HLCS	NR4A1	SLIRP	VIT	PCDH15	FAM107A	USP31	EPAS1	NUP37	JUN	PTPRE	EPN1	PHACTR3	LGALS4	C1ORF162	GIMAP1	YPEL3	CRYBA4	TPPP	GPC2	SETD1B	TLR5	CCDC80	VEGFA	FBXL4	CYB561D1	APTX	RTN1	TMEM131	B4GALNT2	FBXW7	CLCF1	KATNB1	SOX4	MMAA	MIIP	JUND	KAT2B	THAP7	RPL19	RPS8	RPL8	P4HB	ATP1B3	SETSIP	SRSF7	TRMT2A	ST13	KDELR2	SEC13	RRP1	SAR1B	PSMB5	RNF4	DHX15	HYOU1	COPB1	RBM17	COX5B	ECHS1	AATF	ZMAT2	MMP2	MGAT2	PHYH	VPS16	SF3A3	PSMC1	DNM1L	UTP15	LCORL	TAF9	PSMB7	PLIN2	JMJD6	TMA7	GOT1	SMARCC1	RBM14	HIGD1A	SLA2	IQGAP3	SFXN1	DCTN3	MPV17L2	RRP15	DDX19B	SART3	KTI12	LY9	NFKB2	FASTKD2	SLFN13	ACSF2	SNORD104	CCP110	NOP14	DNAH17	UBE2L6	SLC25A40	HNF4G	RPP21	HMG20B	USP18	ULK4	RPGRIP1	RNF157	TBC1D22B	UBE2J2	CENPW	FBXL22	DHTKD1	ENTPD1	PRAM1	DENND1C	C5ORF34	MAP4K4	RNF180	CST6	RALGPS1	OTUD3	NUDT12	SYT2	UPK1B	RNF139	APPL2	ADCY6	SHANK1	ZNF446	WDR13	BLCAP	TBX5	TRAF5	GARNL3	NAALAD2	FAM117A	TXLNG	SGSH	TRIM23	GRK3	BCL9	DCAF5	NFKBIE	SNUPN	TFB2M	THAP3	MAP2K7	KCNK12	EMC9	UBALD1	CEP95	ADAMTS13	HSP90B1	CFL1	CTSC	RPS16	EEF1B2	BTF3	RPS20	TRA2B	RPS26	NAGLU	PSMB8	EIF4A3	DNASE2	SOD1	PSMB2	EIF3M	SSR2	PSMD14	LARP4	COPS6	NDUFA4	APP	GRPEL1	SCAMP4	SDHD	ALDH9A1	EIF3C	EIF6	NAAA	MEMO1	EMC10	UMPS	POR	KPNA2	TMEM41B	PIN1	PWP1	ZC3H18	SPG21	MYG1	RASGEF1B	TIMM13	NDUFB11	ORMDL1	DNAJC11	IGSF8	NUP205	PNKP	EIF2B2	APRT	KLHDC4	ZNF326	TANK	MRPL16	CD320	SLC10A3	MFHAS1	MRPL13	FIRRM	HSCB	SHMT1	TACC2	HPN	DHX38	SLC25A32	BBS5	FZD5	NT5C	SLC26A6	EMILIN1	FSD1L	SCML4	MRPS5	MAST1	CCDC73	FNTB	TNNI2	DDX19A	CCDC39	CMTM6	PRNP	PHYHD1	ENG	COL27A1	CLK1	GPR155	FGF10	TJP1	TSPYL1	KAT6A	STX1B	SLC2A4	CARD6	TLE3	DNAH8	CERKL	UNC93A	BMP3	PRPS1L1	BCL2L11	CTNND1	LRBA	CASS4	RPP40	MESP2	ZNF839	TPRG1L	RXRA	GABBR1	FGD3	LDHD	MRAS	ELL	DGKA	ZNF609	PTTG1	TRMT12	ADAMTS2	PAOX	ZFP1	KLHL17	ERCC3	IPO8	TBC1D19	PICK1	MBD5	RAB43	TRIM62	TMEM252	PDIA3	PPIA	RPS27A	HSPA5	UBA52	RPS7	COX4I1	PSMA1	ITGB1	JMJD8	C5ORF15	EIF4G1	MATR3	UBE2L3	MYO9B	MRPL17	CCDC47	EML4	SNRPA	PHAX	MDN1	CNIH1	MYO9A	SMC6	PSMC6	NEDD8	STX12	PPRC1	MEA1	SCD	ZBTB1	UTP20	RPAIN	LARS1	MIS12	ADAM9	SPIDR	UCK1	NIN	ZDHHC21	CHERP	RCE1	TARS1	NMT2	SRR	ASF1A	DLAT	HTATSF1	POLR2H	ZNF664	MRPL20	URI1	ENTPD7	RPP30	SARDH	PMS1	RHOC	UBXN2A	SLX4IP	TAMM41	LSM11	IL1RAP	UXS1	ASTE1	GRWD1	GAS2L1	OMD	POP1	PINX1	TTC27	MRPS23	SLC35E4	RAP2B	PPIE	CHST1	PGRMC2	SPRED2	IL1B	PSD	DIP2A	PTGES2	SNORD100	VAT1	TSHZ1	FAM149A	DUSP2	SUDS3	SLCO2B1	DOCK10	MCMDC2	TMEM176B	HPS3	CRYBB1	DCDC2C	DAPP1	C4ORF19	VEPH1	SYT15	ABHD15	SLC18B1	ADAM11	RAPGEF1	GREB1L	SULT6B1	SFMBT2	ATXN1	CHRNA2	PTPRM	SLC25A53	PTPRO	SIGLEC8	RUNX2	PKNOX1	DCDC2	PCIF1	TMEM241	RBBP9	TTC38	ANKRD27	ANKRD39	SLC25A36	MTMR10	PTCRA	ZC3H10	STX16	KRBA1	NGRN	RNF34	ELMOD3	TAF1C	ABCB4	PPP2R3A	TRIM11	SIRT6	HLA-DOA	WDCP	PHKG2	LY86	RPL13	SERPINE2	RPS13	RNF13	NACA	GNAS	MAOA	OXCT1	TPST2	CTC1	LENG8	SOWAHC	NFKBIA	DNAJB11	RDH16	PNISR	RNF167	ONECUT2	ATF7IP	GK5	CEP68	NFATC2	SFXN4	PIGT	EIF3K	UBA7	AK2	ANKRD52	FZD6	MEDAG	TBX15	GAS6	MATN2	DDX1	ETFB	KDM7A	KDM3B	ASCL4	UNC80	CAMSAP1	SMC3	DOK3	GPR160	PER1	GNGT1	EXOSC8	SMG5	RGS8	PCDHGB5	CAND1	MARK2	POU2F2	UBE2W	ME2	PARP8	WDR77	AREL1	PON2	KRTCAP2	MRPS18B	STT3B	RAVER1	ABCF1	ATP2A2	CKLF	ZNF850	LBR	C6ORF62	MID1	DPP3	APMAP	KCTD21	CALCRL	COA3	YIPF2	CMTR1	TOMM70	RNF166	SYNRG	NPLOC4	TAF8	TCTA	WDR83OS	AP1G2	PEX6	FAM161B	EXD2	AEN	BPNT1	HDGF	PLEKHM1	HSD17B10	RPUSD2	DUSP12	PPIL3	ATP11C	PRDM7	PLCL1	LRRC40	NUP54	MPC2	P2RX1	MRPS31	ERF	PDSS2	CEP41	MAST2	SLC35C1	TCAIM	FASTKD5	BRI3	ZMYM1	UBE2D1	TREML2	WDR70	OGG1	KIF2A	RNF11	HTATIP2	UBE2M	ZBTB8A	IFT27	TMEM8B	ADNP2	FARP1	PHPT1	LHFPL4	OAS3	SLC27A1	MDM1	CD3D	IVNS1ABP	ZNF488	GRK4	RPS15	SSH2	GPI	PIK3CG	AP2M1	CHD9	RPL35	TNFRSF1B	TANC2	RPL36	RASSF2	VPS35	LITAF	INTU	STUB1	NFAT5	PDE1C	EIF3F	MLPH	MAML3	AKNA	CCND1	LYL1	DUSP28	CNDP2	PGD	CD82	ANKUB1	USP36	VGLL4	NAPA	DDB1	USH2A	MDH1	CCDC115	PTPRT	PSMD4	ACO2	ATP6V1D	PAK6	TMEM9B	NDUFV2	SIX2	TRAM1L1	ARPC5L	LEF1	BAG6	SLC23A2	COA5	FAM168A	EIF3D	ZNF25	PODN	TXN2	CNN3	ATP13A3	C16ORF54	NDUFA13	RUVBL1	TBL1Y	RAB27B	PMPCA	WDR11	MSL2	EZH1	ETNK1	CACYBP	LONRF1	PDS5A	STXBP5	NFU1	NFKBIZ	EPN2	CHMP6	RRN3	DAP	FBXO42	TOM1L2	SIGMAR1	IPO11	ABCD4	ATG2A	NHSL2	FLT3LG	OXR1	CGGBP1	EXOC5	RFX3	EIF2AK3	KANSL1L	C1ORF54	MAML1	LRRC61	CNOT6	LILRB5	TMEM100	AFG3L2	NCOA2	TSNAX	ZW10	MEX3D	HEATR3	PDGFA	SDAD1	VEZT	FANCG	ARHGAP24	CD27	CHST11	GNL1	DSN1	ILKAP	DPY30	TTF2	CD101	LTV1	AP4B1	CEP162	NCAN	STARD5	IFT74	PRPS1	NMI	HRAS	C11ORF54	HELB	PRPF19	ZNF346	C1ORF131	CENPU	SORL1	TBCA	COQ3	SLC45A4	HES1	CEP112	MPHOSPH8	GPRC5C	PPWD1	POLR2I	SYT12	TTLL12	CREB5	ITGB3BP	EEF2	RPS3	ARPC1B	RPN2	RPL23	NPC2	RPL27	RSRP1	PPIB	RGS2	RPL28	RPL24	CCR5	COMMD8	RPS28	FYCO1	DOCK4	ZFP36L1	PSMA7	POT1	RPL22	TC2N	CLCN7	CUBN	TMEM109	PSMB3	PSMD11	CD34	TRPV4	HTT	PRR15	IER2	GANAB	COLEC12	SRPRA	BNIP3L	HYAL3	SASH3	DUSP7	SLC38A2	SHISA5	MMP23B	UBE2N	PLCB2	DIDO1	API5	IL5RA	DNAJC3	C5AR2	SCAMP3	TNRC18	STARD4	TBC1D17	COL25A1	UBE2H	USP24	BICD2	COMMD4	CSE1L	NAP1L4	ZIC1	SEMA4B	NAA15	COPB2	LGR5	ICA1L	ODC1	CNOT8	NSUN2	MYBBP1A	CKAP5	ADRM1	MRPS25	CD55	ALAS1	NR2F2	ETV5	VPS25	SLC35F6	DENND5A	DARS1	SSBP4	SNORD71	ULK2	TAF6	HEXIM2	ECM2	GALNT4	SAMD7	ERGIC1	TOR1A	TCOF1	KPNA1	MSL1	TM2D1	RFWD3	RAP1GAP2	TMEM44	ATG7	EIF2B4	TRAPPC1	DNAJC10	N6AMT1	MAP1LC3A	TBL2	DR1	SARNP	LAMTOR2	AMZ1	PHF21A	FAF1	TCP11L2	AP3M2	RAD51D	NSMCE2	STXBP4	ENGASE	ABHD5	SSH3	ZNF180	TXNDC17	NUDT16	MICAL1	VAMP4	CARD9	POMT2	LRRC25	SUCLA2	HMG20A	APBB3	NOL6	MCCC1	CENPO	KIF3C	HNRNPD	MRPL41	ZNF398	BRIX1	ACTR8	AARS2	MAPKAPK5	EVA1B	VAMP1	GTF2F2	DIMT1	CEP104	PRPF3	ARID5A	RDH10	LSR	FAM120C	ALDH18A1	EXOSC7	QRSL1	DIS3	POLR2J	IGFLR1	SART1	CCDC174	HERC6	TIMM10	BCL6	WDR20	AGFG2	PPIF	SMARCD2	FBXL18	PIK3CB	DNAJC27	TSPYL2	PSTPIP2	PARP16	ATP2A3	RILPL2	BAIAP2	HCFC2	CENPC	C18ORF54	RBFOX1	TADA2A	ZNF121	SGSM2	ZC3HC1	RRP36	GGACT	FITM2	PPP1R26	ZNF865	RRAGD	MTHFD1L	HAUS6	ARG2	TCTN3	RPL10	P2RY13	ERP29	ARPC2	PABPC1	RPS11	FGD2	GIT2	LCP1	ZNF200	FSCN1	AKR1A1	TMED2	DCAF10	SALL1	TNFRSF14	SRSF5	SSR1	CYLD	TSPAN13	SLC7A14	MED12L	DNAJA1	CSDE1	SLX1A	HDLBP	NFIC	TMEM53	NEK6	YBX1	RREB1	AKAP12	LRRC14B	CALR3	COX8A	TMEM14C	BCL11A	UBA2	PCDHGA3	RIMS2	MLEC	ALOX12	FLT3	NGFR	PCK1	PELI3	IL17RD	FBL	MTMR2	CD46	PCDHB15	UQCRC2	LYRM7	ZNF844	ARHGAP12	GRM1	TIGD4	CLCC1	PARP1	MAMLD1	PSMD13	TLN2	SMDT1	RNASEL	C1ORF115	SPOCK2	HEMGN	CSDC2	LRRTM3	NPEPPS	INPP5K	IDE	UBE2K	MAGED1	ZNF292	PDLIM5	MS4A6A	ANKRD55	FKBP4	ENO4	ZMYM5	FBXL20	FADS1	BANP	CTBS	CACNA2D2	TREML1	ANGPTL7	HIPK3	CYB5B	LOXL2	MAPK14	FAM120B	RCC2	ARMC8	FARSA	PEAR1	GCNT2	C18ORF32	TIAL1	AP5B1	MVP	BIRC2	TFPI	SF3B6	RAD50	POGK	ETFA	TCERG1	MANBA	PIH1D1	NOP9	PPID	ACAD8	TMTC3	DDX23	TOM1L1	AP3S1	RELB	NMD3	MAEA	KCTD5	ZKSCAN8	TAF2	SMNDC1	PDF	GORASP1	HMBS	CARM1	MEIS3	ZNF236	RGL3	MTX3	DPM1	QSOX1	DDHD1	SLC25A30	RNF40	REEP4	USP39	GALC	KHNYN	BABAM1	FZD4	DPCD	TIMM17A	PDE1B	ACD	UBXN2B	GJC1	FOXN2	EFEMP2	TMCO6	STRN	UROS	PACSIN1	MRPL46	ZCCHC14	ZMAT1	RNF6	ZDHHC14	AGRN	SPTAN1	PDK3	APBA1	NME6	KLHDC10	SNRPB2	PIGF	GPATCH3	VKORC1L1	C16ORF87	PRMT5	ZDHHC5	ATG16L2	PITRM1	ZFHX2	DOC2A	COA7	SNAP29	CD80	FDX1	C10ORF143	PRKRIP1	PKD1L3	TONSL	NUDT19	PSMG3	GALE	EFNB1	FAHD1	CHRNA1	TCF3	ARHGEF11	MED29	PRG4	ARMC9	CTSB	RPS3A	GLUL	RPL17	RPL11	IL10RA	SYNE1	SH3BGRL3	CD300A	PI15	TCF7L2	ZYG11B	EFHD2	PAN3	ZNF883	COPE	GNA15	ZNF345	SSB	TMEM170B	MTPN	RERE	PLD1	ROGDI	FAM47E	DCAF17	DACH2	ENDOV	CASP12	DNAH6	VAMP3	CEACAM18	CBLN3	RBX1	SIRT2	SCAMP5	MADD	CHD4	DLST	GPR34	NUCKS1	TRIM45	CSF2RA	RDX	MICB	RAB33B	SH3TC1	SLC35B1	GLTP	SF3A1	NSMAF	COMMD3	TERF2IP	DCC	FAR1	PLEKHA7	FLII	VSNL1	HSD17B13	IDI2	C17ORF75	VPS9D1	PAPSS2	TRIM2	PARP2	OPTC	NPFF	RBM33	CYP46A1	VPS4A	GLB1	BRF1	SSBP2	AP1B1	NNT	SRI	MAP2K3	EHF	RPS6KC1	RAB39A	C1R	TRIM35	AP2A1	RGS1	CYP19A1	CARD11	UNC5D	SLC31A1	ECI2	DHRS7B	CMTM2	LCA5	ACOT11	FRMD8	SGCB	DEGS1	PNPLA2	PHKA2	ATM	IDNK	ABCA7	DCAKD	TRIM47	GPS2	WIPI2	LDB1	ALDH6A1	GBE1	VMA21	SENP1	ZBTB6	TUBGCP3	TRIM28	CSTF3	SLC23A1	PDHA1	PRDM1	FAM107B	RRAGC	SH3BGRL2	RAPGEFL1	RABIF	ZBTB48	VTI1B	APLF	ACOT13	TAF12	GPATCH2	CETN2	NSMF	RDH14	GAB3	CNTD1	SIK3	IGSF10	GBGT1	ZDHHC13	DHCR7	RBM4B	NBN	KRI1	PKDCC	LATS1	BOLA1	INO80C	MBTD1	SPRYD7	RBL2	EML6	TBRG4	SNX15	PAFAH1B3	RPGRIP1L	TIMM9	MMD	PLEKHH2	DVL2	UBQLN4	ADCK5	ZWINT	SVOPL	FZD3	CDC42BPB	AIG1	HBEGF	DNAJC25	SFT2D3	FNIP2	SNORD96B	ZBED4	CCDC138	PDSS1	RHBDF1	HJURP	GRHPR	ME3	ANAPC13	IFT81	IMMP2L	ARHGDIA	RPL7A	RPS25	PHF19	BCAR3	RPL18	YWHAB	POMP	ERH	PPP5C	ATP13A1	CRYL1	ELAVL1	NELFCD	CYCS	TNFAIP1	ZC3HAV1	ATP6V0D1	SOD2	COX6A1	EMC4	KPNA3	LRRFIP1	NDEL1	CD274	SND1	ERAP1	PSMD3	EED	VPS29	NUP153	CERS5	VPS13C	AS3MT	AMPD2	SRSF4	ACAT1	PITPNB	PPP2R5D	ZC3H15	RNGTT	MFSD10	NXT2	IFI35	TBC1D15	PGAM5	C19ORF25	POFUT2	CDC27	GCLC	ITPRIPL2	KLF11	GGH	SUCLG2	HIPK2	NPAT	POP7	NCAPH	MTCH1	XRCC6	HMOX1	DAP3	ISOC1	ATG4D	PMM1	SNX33	SPICE1	MRPL2	MRPS6	MCPH1	ZNF653	FBXO4	POLR1E	RABEPK	RND1	THYN1	RGS12	MAPKAPK2	TAF6L	PLEKHM2	MRPS26	GAL3ST3	NRCAM	REV1	RBMS1	RANGRF	PKD2L2	ALG14	PIP4K2B	CMC1	BBC3	RHAG	NFAM1	ADAP2	NAV3	RAD1	CYB561A3	MYCBP2	TMEM69	FRMD4B	LDLRAD4	ARHGAP27	KMT2D	MLXIP	KMT2C	TBC1D5	ARHGAP39	OPHN1	DPH7	TMCC3	PIP4K2A	APOB	OGT	ARHGEF26	FAM53B	ZFP36L2	ITGA10	SMTN	PRPSAP2	NFKB1	CCDC153	ARL10	PTPRD	ZFP69	FOXP2	PWWP2A	KCNIP4	EFCAB2	TAX1BP1	PDE5A	FRMD3	DNAH2	TRAF3IP2	SHCBP1L	TGFB2	DTNA	PTPRZ1	CDK19	AGPS	DAGLA	ACADS	LACTB2	GNL3L	PGBD1	NFATC4	ITGA9	SRP54	RBM4	ARSG	ARSK	IRF2BP2	RSPH3	RILPL1	GIGYF1	PRRC2B	SLC35G1	SIK2	DDAH2	PCMTD2	PIGC	BACE1	WDR44	LRCH3	SP1	GTPBP2	E4F1	CAMK2B	TMEM177	CER1	SERPINB9	REPIN1	MAP7	CNNM3	PIAS3	RNF31	NIPAL3	PARP3	MYO6	ADRB1	H1-0	USO1	ORM2	COL15A1	SLC35A2	RNF25	LEFTY2	VANGL2	ABCC10	SCNM1	RNF215	NUP42	VPS45	C1RL	BIVM	SNORA41	DNAJC4	TTC23	ITGA11	RPLP1	RPL13A	F11R	ZNF277	RPL29	ELMO1	CD180	SLC6A6	SNX22	NISCH	WASF2	ATP6AP2	GABARAP	DIP2B	NOTCH2	ITGA4	ACER3	ZSCAN29	DCLRE1C	ZSCAN26	P2RX7	SLC35E2B	SMN1	AKAP8L	SUSD3	DDX3X	PFDN5	PRDM12	SDHB	APC2	GLUD1	VPS33B	MYO18A	PNPLA7	SLC38A1	NHLRC1	PURB	SORT1	ACSL5	NDUFS7	BBIP1	PSMA2	DSTN	RHBDL1	SLC35B2	SIK1	ATP6V1E1	FKBP6	PLBD2	PLCL2	RIN3	PPP1R9A	UBQLN1	ATF2	ARFGAP2	L3HYPDH	TBPL1	SMCHD1	C5	LGALS12	CDC123	DUSP9	FCRL5	FILIP1L	EYA1	CDH20	MAGEE2	UBAC2	TRPC7	ADAMTS14	SGIP1	LRRC10B	RAPGEF3	SRP72	NBR1	PRSS22	PDGFB	FAM161A	TBC1D30	ILVBL	ZMYM2	THSD7B	DNAH5	TUNAR	GCNT4	TMEM14A	PRDM11	NMNAT2	TBC1D31	LPCAT1	TTC7A	LDLRAD3	TPD52L2	CNTN2	ZNF628	RPL38	USP5	ING4	BLMH	FBXO32	CHCHD3	QARS1	ORAI3	SPTLC1	HLTF	CASP8AP2	USP38	SUCLG1	MCTP1	ACTL6A	SH2D3C	MZT2B	EBP	NELFA	GOLPH3L	SRPK1	IGSF11	TET1	AOAH	RIN1	MED4	RBM27	ZSWIM4	SLC20A2	YAE1	CTNNBIP1	SLC30A10	PRKX	SZT2	OXSM	LPAR5	CTDP1	NSMCE1	GOSR1	CYB5R4	ACBD6	C10ORF105	MKNK2	MSH5	PCLO	RIOK2	MTA3	RWDD4	HMGA2	ATIC	CCZ1	DHX40	PIGG	RFX5	TINF2	ALDH16A1	FRS2	OSBPL3	ALDH2	AHCYL2	LAMTOR4	UHRF2	PXDC1	MRPL4	SNAPC5	GBP6	EIF3B	IL1RL1	ZBTB21	OTUD7B	TAF15	LSM10	KIAA0930	STK24	NAA30	KCTD13	PARP6	SS18L1	FHAD1	ZFAND1	STXBP1	BRPF3	RARS2	TRIAP1	MEGF11	MRPS36	IGIP	RSC1A1	ITGB1BP1	STAU2	MSTO1	MPND	ALKBH1	EIF2B5	ARL2	MRE11	WDR55	NIPA1	MRGBP	ZDHHC12	NUP107	PLSCR3	BBS1	UBE2O	DTX3	SYNJ2	ALK	GNG3	ZBTB39	MRPL40	DCDC2B	MRPL36	PRRG3	HIP1	MSANTD2	TMEM17	WRNIP1	ZNF358	FCER1G	RPL21	B2M	CANX	SYNGR1	SLC25A3	WDR1	NPTN	SRSF3	RPLP2	SURF4	VDAC2	MYL6	ATP6V1G1	SF3B2	BZW1	LAP3	COPS4	EIF5B	TPP2	YWHAQ	RER1	EIF2S2	PLEKHO2	BASP1	AGA	NDUFA9	USP10	EML3	NRM	EMC7	VPS33A	CUL5	EMC6	SPNS1	DNAJC1	FKBP1A	NCF4	PIGK	VDAC3	TCEA1	ALG3	FAM3C	TBL3	SUMO1	POM121	KAT7	CYP20A1	OSTM1	NFE2L1	KCTD20	CCNG1	GMPPB	GALNS	UFC1	RSL24D1	BTBD10	BDP1	EXOSC9	BCL7B	ISG20L2	MAPKAP1	CCDC134	FAM20B	MRPS10	CMIP	TMEM126A	RAB20	SLC5A6	DOHH	CHPF2	B4GALNT1	TRUB2	C19ORF47	PGM1	ZCCHC17	POC5	NABP2	TJAP1	FAM50A	DDX10	CTBP1	SLC35A3	ARHGAP19	UHMK1	MED18	NOC4L	SFXN3	PSPH	ALG13	TMEM243	BUD13	EMD	VASH1	RNLS	CEP44	PDIA5	CENPB	NAA10	ARMC2	DAZAP1	VEGFB	TATDN1	ESR2	GPD2	TATDN2	B3GNTL1	RAB9B	EIF5A2	SLC25A42	OTOG	MARCKS	ARHGAP5	MTCL2	MEF2A	DUSP6	SLC29A3	TIGD3	ANKRD44	SLC6A18	ENAH	TSC22D4	MPLKIP	ZNF334	EDARADD	CEL	PIK3CD	ABL1	ACOX3	EFCAB6	SOX15	NEK8	ATP6V0D2	DGKG	PRDM2	DNAJB7	FBXL17	FES	TPCN1	RSPH4A	ADAMTSL4	USP27X	PRRG4	SOWAHA	FIGNL2	ZNF821	CD300LG	RARA	DMD	PIGR	PRKAB1	RYR2	TSTD1	ZNF750	MALT1	SAP130	ENO2	CELF5	MIB2	PPP3CA	KCNJ1	CDH12	NCAM2	SLC25A21	RNF185	TBC1D16	EPHA7	NKX2-1	SMIM22	ELAVL3	OSBPL6	P2RY14	C6ORF132	PTPN14	DSTYK	CEP170B	CSF2RB	PLD5	AGO1	ZNF217	ZNF143	MC3R	ANAPC16	BCL9L	PRKCZ	TOP3A	IRAK4	NEU3	ATG16L1	COG5	CDC40	CNKSR3	ARID1B	SLC7A11	TGIF2	KIZ	ZNF608	COMMD6	TRIP6	PCCB	WDSUB1	TDRD3	NABP1	VAMP2	UBFD1	PKN2	TFCP2	SH3BP5	ZFP2	SPSB2	KAT6B	CMYA5	AASDH	SHPRH	SCN1B	ILDR2	LAYN	TRMU	SPRTN	ATG14	ADHFE1	TMEM63B	YOD1	WWOX	SNAI2	FAM135A	ARMC10	C8ORF34	FAU	SEC61A1	RPS10	STAB1	COTL1	MTUS1	MRFAP1L2	PADI2	RAC2	MPC1	RPS23	TYR	CXCR2	LRCH1	FMNL1	CLASP2	CMTM7	DENND6A	ST3GAL6	IKZF1	ARL8B	DENND5B	RBM20	PLA2G7	KPNB1	ZFP37	TECR	SPCS1	GLYR1	TOR4A	CARD10	RNPEP	PXN	SLMAP	TUBGCP5	HDAC1	RBM34	PAQR5	TNFSF10	SPATA13	NLRP10	DCTN5	SAG	EMC1	PHC3	ELMO2	PITX3	PRRT3	STYXL1	U2AF1	SPINT1	TRAF4	AFTPH	TAB2	NRP2	SYCP2	TM9SF3	MSX2	KIAA1191	LRRC27	NHLH2	BCL2L2	YBEY	LRRC2	GLI1	ABCB7	COPS3	BECN1	JADE2	HIF3A	SLC4A7	INSR	SEC14L2	PGAP3	FBN2	FAT3	RNF7	TIGD5	FOXF2	RFFL	RNF10	SGTA	MRPL43	PLEKHF2	CSMD1	DNAJC8	CHRNA5	ISLR2	VKORC1	TOR3A	MAPRE2	PPP4C	EFR3A	ADSS2	STAT1	VSX1	PCYOX1	ARL17A	MMP14	UBXN7	HFE	TSC22D2	USF2	TG	PLEKHA4	SNRNP40	ZCCHC24	ADH5	AUTS2	KCNA3	TRIM52	PPOX	UBA5	ISYNA1	SLC35A1	AFAP1L1	RNF169	EBF3	PTPN11	C22ORF23	EMC8	ARL6IP4	TMEM147	MCTS1	AKTIP	TBC1D8	NUP50	BTF3L4	POLR1C	ARL16	ZGPAT	PDCD11	MON1B	BSN	NUP160	NAA40	CHST15	ANAPC10	NUP93	OTUD4	CHM	TRAPPC4	PRKRA	ERLIN1	PCYOX1L	FAM199X	NGDN	NOVA1	SLC35B3	EIF2B3	RSBN1	ZNF606	ALDH7A1	STK19	PGM2	KHDRBS3	VASP	DDX27	MED9	RBAK	TMEM106A	DIS3L2	KLF10	TDRD7	ZBTB49	MBD3	DSE	CCNC	ARIH1	PRPF31	TMEM181	CAMK2N1	LARP1	KPNA6	DCAF4	S100PBP	MITD1	JAM3	ITPKB	CRNKL1	DHDH	KIAA0232	LYRM4	ABHD11	BAG3	ST8SIA6	NDUFB10	PTRH2	FOXO1	TVP23A	PLCD1	GRPEL2	NOL8	CCDC43	PTPMT1	JADE1	GSS	PARP12	FOCAD	CEP85	MCEE	GPSM3	ZC3H7B	RP9	AP1AR	AKAP1	C21ORF91	GCC1	CCDC77	DMTN	MEIS1	FBXO17	HYAL1	TMC8	GPANK1	PFDN1	TMEM178B	SLC5A2	SNORA68	NADK2	TDRD1	TRAF3	LAMB2	CACTIN	MSRA	CHST3	C1ORF52	RELL1	MOSPD3	LANCL1	GAS8	RAB22A	CD22	GTF2E2	FASTKD1	DVL1	RAB3C	TNKS1BP1	CLTA	CAP1	PMP22	ERGIC3	RPS17	M6PR	ARHGDIB	SPCS2	LCTL	KIF5B	SDHA	NRROS	ATP6V0E1	CERS2	SLC39A7	SRSF10	KLHL6	CHMP2A	HM13	SLC25A11	PSMC2	NEU1	HSF1	DDX24	FAM120A	SPSB1	UBXN1	DCTN1	TMEM214	FBXW2	ISCA1	IMP4	SLC35A4	ORMDL2	DRG1	ESD	RCN2	FBXW11	LAMTOR5	NPL	SAMM50	NDUFB5	C1GALT1C1	STIM1	SPOP	ATP6V1H	TGM2	ANXA7	WDR5	WLS	NOL9	CTR9	MRPL49	GMFB	DRG2	XPNPEP1	ENSA	MAPK7	TMEM11	POLR2C	CPT1A	POLR1A	PDCD6	MED20	TADA1	MPDU1	PAF1	SEH1L	MBD4	FAM136A	PYCR2	SCAF4	RTTN	B3GALT6	RNASEH2A	LAS1L	CSTF2	RB1	DDX49	PSMD10	TMEM164	OGFOD3	TMEM237	LRP12	DPM2	GRAMD1B	NFS1	ING5	ACOT9	DGCR8	AHCTF1	DAG1	SGSM3	E2F3	ASB6	GLE1	HES6	THOC6	AIMP1	SMPDL3B	MPHOSPH6	PPFIBP1	PSPC1	CDPF1	GSK3A	NARS2	WDR83	WARS2	VPS8	DROSHA	PCGF6	NOC3L	BCL2L12	RUFY1	VWA7	TRPT1	GON7	TWSG1	PKN3	ZNF689	TSPAN15	NAB1	SMIM11	CDR2L	GCFC2	ANO8	FCGR2B	MERTK	SCAMP2	ITGAM	ACAD9	DHRS3	PAG1	PLA2G15	PPP1R12B	BTG2	RIN2	PRRC2A	ECSCR	TXNIP	MYSM1	MAF	OBSCN	FMNL3	ZNF296	OVOL1	SLC1A1	PFKFB2	SPRED3	HP1BP3	PBLD	CD2AP	NCOA3	SLC4A4	NOXRED1	LOXL4	FEZ2	SPAG1	RASA3	GLYCTK	ARRB1	MUC6	TMEM176A	ARHGAP4	SLC10A2	BBS9	RBFOX2	HLA-DRB1	SNRK	TTC9	BARHL2	C12ORF56	NACC2	TEX14	TRIM72	CTSW	MTERF1	RWDD3	CCPG1	RBM45	RHBDL3	SOX1	C1ORF74	AWAT2	TMEM106B	PCDH10	DOK5	PTN	COL12A1	PPL	DNAH10	FRAS1	TTI2	EPM2AIP1	SNORD37	TRIM9	TSACC	PERM1	CXCL6	PLN	MED13L	ATG9A	ARID4B	DCBLD2	ZNF12	IDS	ARVCF	ATG12	RHOU	DOCK9	C6ORF120	HECTD3	R3HDM2	MTMR14	TCP11	MYH7B	AMBRA1	SMURF2	KIFC3	TGFBRAP1	ROBO1	ZSCAN22	ZDHHC17	SCARF2	ZNF394	POLR3B	ZER1	ZBTB26	PIK3C3	INTS10	IL11	BSDC1	GPBP1L1	COG2	PARN	RSAD1	ALDH3A2	GPAM	ZNF76	ABCB10	FGD4	USP20	SSH1	ORC5	OGFOD1	C8ORF33	SLC17A8	ANKRD40	MTFR1	CIZ1	MAP3K5	UNC13D	RNF103	DPH3	NOSIP	FBXO10	MAFK	HYAL2	SH3BGRL	FBXO45	S1PR2	DYRK4	AFMID	PIM2	LAMC2	ZNF18	CHFR	YY1	SLC1A2	TRIM13	RPS4X	PYCARD	HPGDS	SLC3A2	RPS14	TRUB1	MAP4	LRP4	TRAPPC9	HERC2	ABT1	PPP1CA	NUCB1	NTPCR	SLC25A37	KCNK6	NR3C1	SAMSN1	TMED5	DDX39B	UBN2	RPS6KA1	PLEKHO1	BTG1	DECR2	TSPAN3	TIRAP	SLA	ACAP2	NMB	ZSCAN25	HYLS1	DAD1	TMEM119	TGS1	MYBPHL	PSMC3	BCAP31	CLEC5A	FOS	TPR	TP53	ATP2A1	LRP8	B4GALT6	TMEM208	MYO1B	SMARCA4	TXLNA	DNAJC14	TSG101	FGFR1	AFF1	SLC17A5	CD47	TSPAN31	PIP5K1C	TIAM2	RBM5	C10ORF71	GUCY2F	PPIG	PPP3CC	ORAI2	KRR1	FOXO4	PDZD9	OLIG3	KRCC1	MGAT1	TMPRSS13	FCHO2	GHRL	CSNK2B	GPAT2	ELL2	SOX11	B9D1	USP44	COL11A2	PCF11	IST1	ZFR2	TTC39A	EMP1	CCDC112	MAN2A2	SAR1A	SEC14L3	ZNF605	NPM3	SEMA5A	SNRNP200	KCNK13	GTF2I	NKX1-2	ARIH2	CUEDC2	IFNLR1	PHRF1	NFASC	SLC12A8	HELZ	ACSBG2	LRRC19	PRDM8	SLC30A8	NDUFC2	UQCRFS1	HOXC8	RGS17	PMEL	SNORD49A	HIVEP3	RPL30	AKR1B10	FGF9	ELFN1	DCTN2	C6ORF89	PIEZO1	MSRB3	SMCR8	ITGA1	CHTF8	MIR133A1	SPTSSA	SEC23B	METAP1	TBX18	SUMF1	RNPEPL1	PCNT	PPHLN1	RCHY1	LCK	GPR108	RBM6	SRA1	COL4A4	UBE2F	ABCD3	JUP	AMOTL1	DDIT3	ARCN1	AK1	GATC	EDF1	THEMIS2	PPP2R1B	RAB2A	RNF19B	SLC35A5	FBXO3	ZBTB11	CAT	AP5M1	MYBL1	CDK9	MAPK3	LETM1	CTNNA1	NGLY1	TTC3	BRD9	BRI3BP	DUSP10	GPCPD1	ANKRD12	OGFR	OTOGL	MECP2	FXR1	UGDH	MRPS15	MAP7D1	TVP23B	SEC23IP	ETFDH	PNPT1	CBX4	CRCP	NTAN1	TMEM106C	BCL2L13	TRAPPC3	ACAA2	PLAGL2	IARS1	ANKRD54	SEC63	IGFBP4	ANKZF1	ANKRD61	CDK20	SNTA1	NUAK2	KBTBD4	CIRBP	SLC52A1	ZNF212	SNRNP48	ZBTB5	GNB2	RBM22	PATZ1	SLC9A7	DNLZ	SIL1	ARFIP2	CRYBG3	GALK2	URB1	FAM217B	TRIOBP	PDE8A	MAPKBP1	ZDHHC16	NCS1	HACE1	FAM131A	TYW3	GPR180	CFDP1	RANBP9	ANKRD16	CBLB	FARS2	ARF5	NEDD4L	KIF13A	SMC5	SLC25A39	PCSK7	DENND4C	IPP	PDCD10	HDAC11	DCP2	WSCD1	FMR1	ZNHIT6	UBA6	TBC1D12	TRMT5	VPS54	ZFAND2B	FNBP1L	TUBB2B	SLC36A4	TEN1	ESRRA	PDE6D	RALGDS	JAG2	C1ORF174	FERMT1	WDR74	ZNF622	SCCPDH	RBM19	FAM193B	SLC7A6OS	ZFAND2A	TM7SF3	SFXN5	OXSR1	RPS6KA2	SLC7A2	TBKBP1	HMBOX1	PLEKHA3	STEAP2	PPP1R11	SAMD4B	ETAA1	WSB2	KIF24	TMEM88B	TGM4	UTP6	ANGPTL6	TMEM150A	LTBP3	SLC25A13	ARL3	CCDC59	COX11	NANOG	GORAB	FGFR3	EGFR	SCLY	B3GALT2	RHOA	MSN	LY6E	CORO1A	YWHAE	CNBP	ATP6AP1	HCK	STX7	FUCA1	PCBP2	GHITM	ARF4	PNN	PLEKHB2	UQCRC1	RAB8A	RALB	HNRNPR	TIMP2	TOR1B	TRAPPC6B	MAPK1	PCNP	SUB1	CCAR1	PRDX2	PRKD3	RABL6	ACTR1B	UGGT1	RAB18	HNRNPM	NDUFV1	FKBP8	UQCRH	GALNT2	LAMTOR3	DNAJB1	PTK2B	CWC15	KANSL2	CHMP3	SPTLC2	PPP1R15A	RSU1	SEL1L	ENDOD1	SUCO	ZNHIT1	ZNF451	MED7	DNTTIP2	R3HDM1	RPE	RENBP	RNF114	B3GNT2	ATL3	DYNLL1	GSE1	CHMP1A	NAA16	SLC48A1	RBM15	SNIP1	EXOC1	CCNY	SETX	THOC1	PDS5B	PJA2	WDR75	MAK16	CRELD1	WDR12	AMDHD2	CCDC127	KLC4	SREBF1	COQ2	POLR3C	TMEM201	MRPS18A	BCAT2	SMARCAL1	ABCA2	METTL16	DNAJB14	USP12	POLK	HSF2	PLRG1	AIFM1	PCED1A	RIPK3	QTRT1	UTRN	NAE1	CPPED1	ABCB1	ERCC6	CAPN2	ZNHIT2	IMMP1L	TAF13	DDX11	WRAP53	MAPK6	NFKBIL1	MRPL22	CAMKMT	FANCC	CTIF	XYLT2	NPHS1	RPS6KA5	SEMA3E	DLG4	NDUFB4	PBX3	C15ORF40	GCA	SNRNP35	KLC3	SLC25A33	GTF2H5	SLC25A22	SF3A2	CBX6	IPMK	ARL2BP	VSIG10	STIM2	LPCAT2	SYNJ2BP	NUMB	PPP1R16B	PIK3R5	PRKCD	DENND4A	EP300	IGF2BP2	CFLAR	ITPRIPL1	LPIN2	FAS	BCAT1	GP1BA	IRAK2	ZBTB44	SMOC1	SYK	KREMEN2	CAPN3	BMPR2	PALLD	UBTFL1	UBL3	WDR81	IL17C	SLC35G2	SFRP1	ARHGAP17	ZCCHC7	LRRN4CL	PITPNC1	POU3F2	DOCK5	LRRC1	CHL1	SMAP2	SLC25A45	DDHD2	PLCH1	SPTBN4	NEURL3	THBS2	XKRX	PIAS1	RFTN2	EDNRB	SEC16A	FTCD	RECK	TMEM135	KIF21A	KLHL13	TMEM140	GAB2	IL20RB	ING2	MIR142	AVPI1	IL7	KCTD1	MYT1L	SERPIND1	TSPYL4	LRRC63	NPBWR1	C1ORF122	CES2	STRBP	AOC3	DDIT4L	NRXN3	GPR22	ACER2	ZNF23	VAV2	EIF2AK1	SAYSD1	TTC39B	CA14	SLC15A1	SLC38A6	CEP85L	FBXL6	GP9	COG1	UBL7	TNFSF8	CLCN3	JKAMP	CHST7	SLC33A1	ZNF317	ADCK2	TLR6	ZBTB43	SMO	NLRP1	RBFA	RRM2B	MUS81	DDB2	RBBP5	AAR2	KIAA2013	LST1	SUV39H2	SLU7	SCYL2	DMAP1	RALGAPB	SLAMF1	FICD	SNX11	DAPK3	GMFG	MKS1	MBD6	SNCAIP	TRIM3	DCUN1D4	KIAA0825	AMER1	SLC22A15	ANGEL1	C1QL3	ZNF274	RUSC2	ITPKC	SLC22A17	TNK1	PLEKHA8	AGAP1	DNAJC30	GJE1	GTPBP10	RASSF1	NREP	PYGO2	MBP	LRRC20	MLLT11	GTF3C3	CDNF	ST8SIA1	LY6S	RPL18A	RPS9	NCKAP1L	CD164	SDCBP	PDE3B	SRRM2	CTSF	DOCK8	LDHB	MAFB	PPCDC	MARF1	SRSF2	UBA1	EIF4H	ILF3	RAB31	RAB3IL1	FYB1	DRAM2	MAPRE1	XPO7	TTBK2	TRAM1	FBXO44	TSPAN7	SLCO2A1	OSR1	LAMTOR1	PDZRN4	RPTOR	SNORD49B	NUMA1	ARAP1	OS9	ZNRF3	QRFP	FRMPD4	GRAMD1A	SIPA1	GSDMA	IWS1	VCP	PHYHIPL	HNRNPU	TMEM239	XPNPEP2	DBNDD1	HMOX2	HLA-DMA	LCP2	SAMD4A	USP21	ABCC5	RAB19	SLC16A6	INPP4A	PCSK4	PTPRA	TUBA1A	LRRIQ3	SOAT2	ARRDC1	CES1	RYR1	SORBS3	PKD1	TMEM184B	DERL2	HNRNPC	MRPL24	GRAP2	DCTN4	RHEB	CYBC1	PLCB4	DGUOK	RPRD2	ADAMTS4	TBC1D13	TFE3	OSBPL11	NUDT16L1	HHIP	PYGM	ZNF354B	RUNX3	ANKLE2	KHDRBS1	APOBEC1	DLGAP4	BPTF	PRPF40A	C2ORF80	CCM2	TCTE1	LTN1	MAP1A	MIR27A	TRAP1	ABR	TMEM47	PRPS2	ACACB	RAB1B	ESM1	TTLL7	PCGF2	EPC1	GYG1	ITGB3	BCL11B	SLC25A51	DDX31	ATP1B1	HDAC5	EIF1B	RRP1B	EXOC4	FCGRT	ZNF341	NEK5	DARS2	HEATR1	ZMYM3	FAM114A2	ARHGAP23	SNX10	DZIP1L	STX5	PDXK	CYB5D2	C2ORF68	CHD6	TAX1BP3	LYST	HSD3B7	EID2B	FBXO38	ANXA6	LRRC41	RANBP3	CHD1	SLC35B4	FAM81A	GOLGA7	TTC14	TECPR1	PDZD8	MRPL10	FAM227B	ZNF260	CITED2	NOL11	VPS51	SMARCB1	CCNT1	ASTN2	DESI1	SLC4A8	LIME1	NIT1	LLPH	TCEANC	PIK3R6	UBQLN2	FOXP3	NUDT9	LRRC14	ABHD14B	PELI2	AKR7L	RALGPS2	STX4	STK40	PQBP1	POLR2L	SH2B1	STAMBP	SYAP1	SUGT1	PPM1F	MYO1D	ECD	PCDHGB2	PCCA	RNF150	MBIP	MIER2	HDHD2	ASCC1	NUDT21	GOPC	NDUFV3	TBCC	ZNF322	MRPS35	MMADHC	GPR89A	PI4KB	ING3	UBE4B	KCTD2	ERGIC2	CNEP1R1	NDUFA7	ENDOG	LEMD3	MIER3	ABLIM1	MRPS34	RNFT1	HOMER3	MRPS9	MBD1	TEFM	MLH1	MRPL15	JMY	PANK1	SLC11A2	ASB3	ECI1	TTC19	PAX1	RPAP2	STK38L	RPAP1	ZNF280B	PDCL	GADD45G	DPH6	TCEA2	CARHSP1	UPF1	KLHL36	EBAG9	RGS3	MRPL57	UBIAD1	ATXN1L	ALDH3B1	PTPN9	TOR2A	PEX14	NME3	ATN1	LCMT1	IFT122	TSEN2	ACOT2	SYMPK	KIN	STXBP5L	RNF26	NCOA5	BATF3	AMN1	OFD1	APOO	PANK4	ETHE1	CAMSAP2	SNX25	PPM1A	CHMP4B	ARHGAP21	PPM1B	ANKRD13A	VASN	CCDC66	EPHB3	NSUN3	TMEM242	MUTYH	FBXO6	RBM11	CBR4	GSTZ1	LAGE3	GAD2	ZSCAN12	TTC32	THAP1	GSTM3	SERPINA1	TMEM42	WDR59	HOMER1	C8ORF82	PLIN3	ZBTB8OS	PRDM4	DNAJC21	TYROBP	TF	LAMP1	ANXA3	ABI3	SLITRK2	PFN1	CEP55	RORB	TIFAB	MGAT4A	ATP2B1	ARL6IP1	PRTG	CSF3R	WNK1	NIPAL1	EWSR1	HCFC1	SGPP2	ABCC3	CDC42EP1	KMT2E	SLFN5	SLC14A1	HECW2	TCF4	KBTBD12	MYLIP	ASXL2	NFE2L2	CAND2	ARAP3	LCMT2	STK10	CEP170	PCSK5	VIPR2	RARG	A4GALT	SLC12A6	AGER	CMKLR1	PRDX5	RBM41	RBBP4	PHF14	RBPMS2	KNOP1	ATP6V1F	MAP3K19	N4BP2L2	SLC12A9	RPS21	PCOLCE	KNG1	ITCH	NIPBL	HEATR6	FOLR2	GSDMD	GRIA3	ORC3	TWF1	TSPAN4	MUC15	ABLIM2	TAOK1	APOLD1	CDH2	NCKAP1	RIMBP2	ASTN1	MAP3K12	ARHGEF10	PLCE1	ALDH1L1	CHCHD2	TRPC6	METRNL	CSN1S1	ZNF329	KCNJ13	PTPRG	STON1	CPSF3	NRAS	FRMD7	TFG	OSGEP	FBXO24	PDK4	LPAR3	UMODL1	GNA11	TIMP3	PAPSS1	RAF1	PARD6B	QRICH1	SSPN	PIGM	ATG3	PCDHGA10	TOB1	ANTXR2	CIITA	SGCE	SIRT7	ABCA12	NOVA2	CHORDC1	TIA1	GPR149	NKX2-8	CLBA1	ZNF365	F2RL2	ST8SIA3	CNKSR2	TXNDC9	PTDSS1	LARP4B	ARHGEF7	COX7A2L	SLAMF7	PAPPA2	ARHGAP9	ESYT3	ITGB6	KBTBD2	NID1	CYC1	HADHB	KIAA1549L	APEH	GRIA2	SPTA1	EIF4G3	POLR2E	ZNF467	CNTNAP2	LYRM9	TIGD2	CNIH4	NEUROD2	TECTA	VPS26B	GATAD2A	PDE4DIP	ZBTB24	ST18	BLOC1S3	FAM171A1	MAT2B	CNBD2	ATF6B	LHX5	NLGN2	SYT13	ZNF575	VRK2	DUS3L	C2ORF42	RINL	LTBP1	CAPN12	TMEM43	ZNF318	TMEM68	PARP9	HNRNPH3	GLO1	LMF2	ELP2	PRDX3	TNFAIP8	ZPBP	SETD3	ZNF518A	SH3PXD2A	ASL	CDCA4	EFHC1	ZBTB9	MYBPC1	HAGH	CTDSP2	UBR3	FAM110A	GOLGA5	PRKDC	EEFSEC	OLFML2B	ANKRD46	CPNE9	SFR1	CDAN1	KLF9	SEC24D	VTA1	POLD4	LRGUK	KLK8	PPM1M	SEC24A	ZNF569	TNFSF12	ASPSCR1	ZNF213	IRGQ	DVL3	PHF8	TM9SF4	ZNF280D	PDRG1	TMEM37	NCBP2	B3GALT4	SLC4A3	HIBADH	ADAMTS10	CDC16	VPS11	SMAD1	ATRN	C1ORF159	HSPBAP1	PGAP2	TRABD	DPP9	TUT1	POLM	BTBD6	SOS2	TNS1	BLOC1S5	CCDC28B	SLC5A8	TIMM21	TRAF2	MYADML2	TCF12	PLEKHA5	LPGAT1	CEP57	INTS5	L3MBTL2	ZDHHC7	LCOR	RDH11	THUMPD1	SGPP1	MRPS14	MRPS7	DLGAP1	PSMD9	MRPL30	ENO3	FKBP9	TMEM161A	ZNF687	RCAN3	PUS7	SRRD	ZNRF2	PLD2	KALRN	METAP1D	ARHGAP11A	TDRKH	ESF1	NOB1	SCO1	LIN52	MCFD2	MRPL27	KANK3	SSNA1	FAM114A1	USP28	CCNK	NFYB	IFT140	SV2A	MRPL37	OSBPL7	SEPHS2	COA4	TMEM138	CHAMP1	ARL5B	MTG2	KATNA1	HAX1	NOA1	RPP25L	NDUFS4	CKAP4	GABARAPL1	RPUSD1	MED24	USP46	LMBRD2	ZNF169	PRR14	ZNF420	SAV1	TSR3	BRICD5	ZNF593	MYH10	BTBD7	AGTPBP1	GZF1	SCUBE1	ABCB6	PRKG1	CREM	CTCFL	TRAK1	SPRYD4	NMRK2	ARHGAP35	ACOT8	GEMIN8	MSMP	ASRGL1	MTHFSD	PROSER3	TMEM82	DCLK2	CENPV	ZNF768	B3GNT7	UNC93B1	LRP1	CDC42	CYTH4	RAPGEF4	IFNAR1	PTPRC	RBM39	MYH9	C15ORF39	ASH2L	ARID1A	ITGB2	TPP1	FRMD4A	TMED10	IRF5	RMI2	GNB1	TNFRSF21	REEP5	CACNA2D1	COMMD7	EIF2AK2	GAL3ST4	PRKAR1A	DDX17	ARPC5	MOCOS	SLC16A9	SNTG1	SLC4A11	CLU	RAB7A	KDM5A	AIM2	KIF21B	PTPN18	OXGR1	RBM26	TNIK	MN1	TMEM63A	ZHX2	FBXL3	ZFAND5	HCLS1	NUAK1	MAP2K2	KLF13	PRCP	ARHGEF2	C12ORF60	GZMM	PISD	ZFR	TARDBP	CDK12	MYADM	PYCR1	BNIP2	MBNL2	NRBP2	TALDO1	LEPROT	PUF60	SMARCA2	TIFA	TEX261	ITM2B	DCLK1	MAP3K3	BRK1	TRMT112	MSRB2	ZFX	MEIS2	NLRC3	MORC3	PCDHB4	TEP1	HSPB7	KIF14	STK32A	LAMA2	KIF19	ATF7	AP2B1	VPS4B	MRO	NFX1	DDRGK1	GOLGA7B	TNFSF13	PGLYRP2	SYPL1	DYNC1I2	FLOT1	FAM43A	PRMT8	C11ORF58	MAU2	MYO1C	TLL2	CMTM3	PPP1R17	GRPR	GNAI3	RSF1	PSMB10	GRIA1	TNIP3	CALHM2	SMIM15	SLC12A2	SASH1	TCF24	NHLRC4	MAGI2	NOM1	ZNFX1	EFCAB7	LY6G6D	HNRNPH2	CCDC22	FOXL1	LBP	LRRC9	ATP7A	LONP2	CABLES1	SMU1	C11ORF98	BAZ2A	VCF2	DNAJC18	RAB5C	PAXIP1	MFF	MRPL9	SAFB	CDR2	RHPN2	TMEM186	SLC41A2	ZFP90	GDF3	LUZP2	LRRC49	COPS2	LRRC34	TRIM14	PNRC1	RHOT1	UBE2E1	ABHD6	WWP2	CTSK	SUPT5H	HPCA	ARPC1A	AGO2	POLR2A	CYTH1	STARD3NL	C2CD4C	CYP4V2	TECPR2	DYNC2H1	DDA1	NLK	STAMBPL1	RIOK1	SMG6	CD247	MED15	COMTD1	FOXJ2	CAPN1	NFE2	TMEM64	MSANTD1	CLPB	CAST	NSF	TTYH3	FBXO8	ANKRD37	RAB24	ATG2B	ENC1	MSANTD4	ASB10	CCSER2	PDHX	KLF2	SEC61G	VWA8	GJD4	DHDDS	D2HGDH	ZNF646	INIP	RHBDD3	RMND5A	USB1	SEC31B	FKBP7	ACY1	CSTF2T	PPP1CB	HDHD3	MRPS17	HS6ST1	RPS6KB2	ZNF354A	PPM1D	ANXA4	TELO2	CYP2R1	UTP3	RPUSD4	MLX	DIS3L	GPR137	METTL5	CCS	NUPR1	PCNX1	FGGY	HERPUD2	CCDC32	CCDC117	TUBB2A	MRPS24	POMK	UGCG	OSGIN2	PCTP	RASAL2	CWF19L2	TIMMDC1	ZNF449	HAUS3	EGLN2	VPS37C	DDX55	ZDHHC24	GTF2H4	RNASEH1	G6PC3	TNFRSF4	CTU2	THTPA	ZNF692	SCIMP	GFPT1	PSMG1	IPPK	PRR12	BEST1	PARP10	SPPL2B	ZNF426	ZNF251	RTN4IP1	ATPAF2	NENF	USPL1	EHMT2	SOCS7	RBM10	PRKD2	SNAPC4	NSL1	FCHSD1	BOD1	STX8	IL11RA	RPF2	MOB1B	SLC35E3	ITFG2	GKAP1	BLOC1S1	COMMD5	L2HGDH	FBXO7	CNTROB	RFX7	XPA	KITLG	PHC1	STXBP6	BMP1	ERCC8	MRPL53	CAPNS1	NDUFAF4	UBXN8	BLM	CAPN10	PNKD	BTBD16	MAD1L1	GEMIN5	PRPF40B	GLMN	ZC3H8	NT5DC2	PDE4C	E2F5	PEX11G	PCDHGA5	PGAP1	GADL1	TLL1	SEMA3A	LIN7A	CDC26	VCPKMT	ZFP41	IQSEC1	SLC22A8	SLC25A26	PDE7A	XCR1	KBTBD8	ABHD3	ABHD12	CTSA	MPEG1	LAMP2	BSG	SQSTM1	DYNC1H1	NAGPA	COPA	PSMA3	GCAT	U2SURP	YWHAG	CDC42SE1	APOBEC3H	LRRC58	PRKCB	CRIP1	TCTN1	DENND4B	NKTR	MCMBP	YME1L1	LMAN2	SEC11A	GLOD4	ORC4	PEPD	TNRC6A	RPS6KA4	PPP3R1	HSPA13	OAT	AP1S2	CDK13	LSM12	MRPS33	SRP14	NKIRAS2	ZNF385C	HSPA14	NDUFS8	RAB8B	ARHGAP25	CHEK2	KLC1	NUBP1	DHRS1	ATAD1	ATG4B	FTO	NFKBIB	DDX18	SLC39A3	RNF5	CLOCK	AGPAT1	PTCD3	MFSD5	TMED4	SLC4A2	EYA4	TES	DESI2	OAF	ASNSD1	THOC5	POLR3K	CLVS1	FKRP	PTGR1	PITHD1	FAM222B	SLK	ZPR1	RCL1	NINL	TTLL4	ELP3	DOLK	GGA3	AGK	DHPS	RCBTB1	CBX7	NANP	WBP4	ZNF35	NKAP	LSG1	ABHD10	RTKN2	RAPH1	BATF	MED6	RAD21	PHF6	YARS2	PHKA1	GRK6	DGCR6L	C1ORF146	CNNM4	TMEM38B	MLYCD	CTNNAL1	CC2D1A	IFIH1	URB2	ACP6	SLC25A19	UBE2Q1	DHX58	HIBCH	NUP62	RAB11FIP2	LFNG	TARBP2	IFFO2	PRPF38A	SLC18A2	GMPPA	MOV10	ZMIZ2	SCLT1	FAM220A	ESPL1	MEI4	NHLRC3	RAB11FIP1	STOM	RCOR1	RAB35	PIGA	BEND3	PHF10	GRSF1	PREX2	LBH	CD53	GID8	GAS7	RTN4RL1	FHL3	ZEB2	PREX1	CTTNBP2NL	MTDH	MPV17	RASGRP3	SLC16A10	MC1R	MFSD9	FSTL5	LMO7	CEP97	TSLP	SNED1	IL6ST	TSPAN8	FUT8	GHDC	JMJD1C	GMIP	GPR3	MKNK1	MAP3K10	CXCL17	ADRA2A	ZC3H11A	BTN2A2	LAPTM5	GNAO1	MIR326	LAMB1	TMEM130	SLC23A3	HMMR	ELF1	FOXN3	ITPR2	LNPEP	SLC4A10	DDX6	CGREF1	TWF2	PKN1	TSC2	PAPPA	GSPT1	ABCB5	ZNF592	VWF	MFAP3	BNC2	RIPPLY3	SPECC1	FXYD3	KLHL9	UBXN11	GABARAPL2	TBX4	FOXN1	HLA-E	RARB	CHN1	SLC25A18	IDO2	RLF	JMJD7	PGAM2	CASQ1	POLR3F	HFM1	TRRAP	KCNK7	INCA1	SPTB	TSBP1	HMCN1	FBN1	SPACA6	RASSF4	DEDD	C5ORF52	SEMA4F	BCL7C	B4GALT3	ANKS3	CYP2U1	SI	LRTM2	DDR2	MYOF	MCAM	FGF5	TRO	OPRD1	TMEM151A	FAM181B	CCDC97	ASIC1	ALOX5	CXCR5	ADRA1B	MUC13	SCN3A	GCM1	KDM6B	C2ORF78	CBFA2T2	FAT4	RCN3	MTMR11	KRIT1	TP63	ROS1	SMCO4	KLRC1	INO80D	NT5DC3	TBC1D14	CLIC3	F2	ARNT	UNCX	PDPK1	MCM3AP	PUM2	GANC	TMEM229B	SETBP1	ZKSCAN2	VIPAS39	PPP1R12A	PEX2	RNASE12	DOK1	SNORD15B	ACCS	FGFBP3	GLG1	PDZD7	ARL5A	ZNF445	NRIP2	MIR181B2	CELSR1	LRFN1	DNALI1	CHAD	RICTOR	CCAR2	PPP1R21	PNPLA8	SDCCAG8	KCNJ9	ACADSB	HOOK1	CLEC16A	EVI5	RUNDC1	SOCS5	EVA1A	PDP2	TBC1D4	APH1B	MRPL44	ZNF580	ANKS1A	EPG5	C22ORF39	IL15RA	METTL17	FRG1	KCNRG	TLE4	WDR45	DGKQ	PHOSPHO2	PRDM5	ZNF382	RABGEF1	SRC	ZNF524	MOSMO	ZNF48	LNX2	ERC1	NCOA1	CD209	BRMS1L	ZNF516	RAB34	SPRED1	LRSAM1	CASP9	MAD2L1BP	TLK2	MXI1	DUS4L	METTL6	PLCXD1	TMEM223	GRK1	TBC1D32	NUDT13	KREMEN1	CDK5RAP1	ZNF771	SPG7	TANGO6	RABEP2	TMEM65	URM1	KDM4A	SPOPL	C11ORF68	KCNMB1	TFPT	TBC1D7	FBXO30	CSRNP1	GTF3C5	PHOSPHO1	ST3GAL4	ENTPD4	WNT4	HMGN5	SYT6	TRMT2B	PSTK	GCH1	HEXA	RPS29	RTN3	PLOD1	HNRNPA2B1	CD84	EDEM1	SGPL1	RAB11A	TMEM30A	GRINA	RAD9A	P4HA1	DNMT3A	CUL1	ADAM17	DENR	EIF4E2	HNRNPA3	OSTC	RABEP1	RMI1	APH1A	TBC1D22A	CANT1	TMEM167A	TSN	RECQL4	PPP1R15B	POLDIP3	TMBIM4	PLA2G4A	PGS1	ANAPC2	DCAF7	GORASP2	AMFR	RBM8A	RBCK1	NDE1	BSCL2	DHX30	LAPTM4B	LZTR1	TTC13	C3ORF70	ADO	PPP1R3B	TP53BP2	EPS15L1	AASDHPPT	AGGF1	B3GALNT1	TGIF1	SEC31A	TMEM222	MED25	ZBTB17	DUSP23	CCNH	RNF121	GNPDA1	SH2B2	KCMF1	NAGK	BAP1	ARHGAP1	UBE2E3	C9ORF85	USP16	MMACHC	CNOT7	CSTF1	SIAE	GNPTG	POLR2B	SLC37A2	KATNBL1	PDIK1L	EEPD1	KLHDC2	AQR	POLB	NLN	PRAF2	C18ORF21	ODR4	UBTD1	RRP9	SFXN2	FAR2	EPHA2	MED27	LSM14A	UBE2Z	QSOX2	C19ORF53	CASP1	GTF3A	DPH2	CSPP1	PLEKHJ1	TRAK2	MAGOH	GON4L	BAZ1A	ARMC6	PDZD11	BZW2	TBCCD1	MCC	AGPAT2	ITPA	B3GAT3	AGAP3	CENPT	PPT2	TASP1	BCS1L	RNF14	COIL	CYP2J2	CLCN5	SLC39A11	HS6ST2	TCEANC2	PPP1R14B	FUT10	ZBTB41	CSNK1G3	SEPSECS	KLHDC9	CHST12	ATAD2B	OGFOD2	SMAP1	ZCCHC10	MRPS27	BMP7	ZNF287	TOP1MT	PI4KA	TGDS	SLC2A9	TFCP2L1	DPYSL2	TGFBR1	SERINC3	TRIP4	MAP3K1	NFIA	TMPPE	B4GALT1	TMEM50A	ACP2	STK36	THG1L	CHRNB1	SCOC	FLT1	COL19A1	TRIO	HK2	NOX4	HNRNPUL1	MTFMT	TENM3	NCOR1	RANBP17	CXXC5	AKAP14	HPS4	PMEPA1	RHOB	EFNA4	SOX13	ACVR1C	PPFIA3	TRIM34	MAP2	GPR157	ERC2	LRRK1	PHKG1	BRD8	PDE10A	IKBKB	MLXIPL	IL17RC	KCND2	ARRB2	TMCC2	ARPP21	NLRP4	RTN4	AP1S3	STAC3	EPHX2	GAN	DNAH7	FLI1	SMAD3	SFPQ	RHOH	PTPRK	CCT6B	TTC9C	ITGA2	SLC7A7	SERPINC1	AVPR1B	PRSS8	HECW1	UBE2B	CCR3	CCDC93	CCDC146	MON2	INSL3	SGTB	NRAP	ANKS1B	BTK	ALG11	MTURN	OC90	KLHDC3	GPR107	SYNC	SVEP1	IKBKE	RNF207	FAM210A	FAM219B	STK4	RAB11FIP5	RB1CC1	FAM151B	IREB2	AQP3	L1CAM	STAT6	PRPSAP1	CHRND	TBC1D23	TENM4	PAXX	OTX1	RAP1GAP	CCDC116	FAM193A	TRIL	UBLCP1	TEX11	BTBD18	ZFC3H1	LINGO2	USHBP1	USP35	FMR1NB	ARID5B	PLEKHA2	AGPAT3	PAPLN	PIGH	DDO	RYR3	IGSF3	SORBS2	CATSPERG	BCO2	AKT1	SLC35F1	ARFGEF1	CDCP1	SENP7	ZSCAN21	MYO10	PODXL2	UCKL1	GAL3ST2	OTUD5	SLIT2	SLC25A12	NBEAL2	BLOC1S6	OARD1	YES1	SNX14	C10ORF67	SOX9	CAPN7	TSPAN9	OSBPL2	RBPMS	TMEM87B	SH3BP4	CFP	SEC22A	USP9Y	GPR21	SNORD39	N4BP1	PCDHGB1	ZNF496	INTS4	GRM5	FAM117B	SEC23A	PKHD1	ERLEC1	SLC8B1	AVL9	JAK2	SUFU	SMUG1	ALG12	CSNK1G1	C1GALT1	DCP1A	PREB	CYTH2	CEP152	UBOX5	TMEM120A	TRIT1	CC2D1B	EDEM3	EPM2A	ATXN7L1	RPRD1A	CRIM1	SLC25A1	ZNF407	ARHGEF18	KIAA1143	CNOT3	PKP4	COL23A1	KLHL5	U2AF1L4	SNORA33	MOB2	GIGYF2	MEN1	CLK2	CAMK2A	CWC25	MTR	ZFP92	FIG4	ATRIP	STON2	HAGHL	KIAA1328	ATXN7L3	FXR2	GGPS1	CAB39	BCORL1	FBXW9	NDRG3	CRTC3	TMEM192	CMAS	SLAMF6	FAM227A	LIPT2	GPC6	ZNF219	SLC5A3	ZFAND3	ADARB2	CELF4	PFDN4	ANK2	TMA16	AGFG1	ZDHHC8	LRRFIP2	POC1A	HNRNPA0	LCLAT1	IMP3	MTRF1L	VARS2	SNF8	EIF2B1	UPRT	NLRC4	C1QC	PSAP	INPP5D	LRRC8A	PLD4	HNRNPK	TMEM87A	C6ORF47	TCIRG1	UBC	EIF1	ALOX5AP	CAPZB	JUNB	PAIP1	FAIM2	ADAM15	CELF2	PICALM	PPFIA4	PTBP3	TERT	ASPH	LRRC3	UBE2I	DERL1	SLC12A3	RASAL3	NSD1	GMEB1	GPR156	CRB1	TMEM216	AHRR	CBL	RAP1B	NCSTN	CKAP2	PDE11A	GTF2H2	ITGAV	GNA13	EXOC3L4	CDIP1	ACTR3C	FUBP1	HMGA1	SYNE4	DNM3	CCNI	MPZL2	ICAM2	HSPB6	OAS2	CAMTA2	CELF1	ATP13A4	FRYL	UBE2U	RNF130	TRPM1	MAST3	IFFO1	RBMS3	FAM169A	PPP1R10	DKK3	FNDC4	ADAM7	SOAT1	TBL1XR1	LPAR2	GAK	ADAMTS20	ABCD2	ACSS2	HVCN1	NRG2	WBP1L	CABIN1	CCDC150	LONRF2	ZNF263	LAMA3	HSD17B4	COLGALT2	AKAP8	SNORD72	DOCK3	VPS28	BAMBI	BCLAF1	PPP6R3	NMRK1	SMAD6	C6	ZBTB16	GNG13	XDH	MANEA	SH3D21	RGS19	KLHL29	TYK2	SBNO2	PCDH9	UBE2V2	STRA8	PON3	SLC47A1	P2RX3	GDA	HLA-DOB	SOCS1	NRP1	UNC5B	ABI3BP	MPDZ	MEST	MGRN1	MOCS2	RASSF5	ANGPT2	TRIM63	CNTN4	SPN	NKRF	NDST2	LMO2	TRPS1	BCKDK	PLEKHD1	TNN	CSK	USP4	CHN2	PTPN2	SSBP1	SALL3	CHADL	MIR761	PELI1	PIK3C2A	EIF4E1B	NCKAP5	COL6A6	ST7L	TNFAIP3	COPS8	ANKAR	FAM168B	TRIM15	RELN	AP1G1	PPP1R3F	ARHGAP33	USP15	TRDN	SLTM	LRWD1	COPG2	AMT	COL8A1	HUS1B	DLD	DSG1	PIGQ	PIWIL1	SCFD1	TMX3	TIMM44	RNFT2	SLC2A8	JAZF1	ARPC3	EXOC6	MAPK9	NT5C2	LEPROTL1	BMP4	VCPIP1	SPEF2	MYD88	DAB2IP	ADD3	AHNAK	AK5	KLHL25	FBXO22	PIGN	RING1	RMND5B	TMEM179B	TMEM26	MKX	C19ORF33	GPR153	SNORD34	PTGER1	CLK3	AZI2	BMX	PPIL2	CNN2	PAQR3	NYX	TMEM115	TXLNB	FAF2	TBCB	TMEM19	BGN	DDX46	MICAL3	DMTF1	GOSR2	FRRS1	OAZ2	IMPACT	TUBGCP4	ATMIN	NSFL1C	TTC33	ACVR2A	TMEM199	SMARCE1	SMYD3	DNAJA3	CFL2	TTC4	LGALS8	PXMP2	LRIG2	SMG9	ESYT1	SUN1	RSPRY1	GTF2IRD2B	HADH	CHKA	TBC1D10A	ITGBL1	TAB1	RNF20	TRAF7	MON1A	CCDC71	JAK3	RAB10	FNDC3B	ZBTB40	CAMLG	HIGD2A	TMEM9	SPAG9	CWC22	ZNF182	RAD17	CABP5	NOL3	DRP2	ZNF558	IBTK	NPY1R	GPATCH1	RECQL	SLC39A13	SRGAP3	KHK	SMAD5	SMAD4	GBA2	LRRC47	UBE2R2	TOMM34	REST	WDR82	KDM3A	MTF2	KAT8	BTLA	LACTB	RBM43	ANKRD13C	ZNF688	PMPCB	ACADM	EME2	ZFP62	TMEM39A	RFK	LIMA1	PSMB9	MOSPD1	SYTL5	ZBTB14	C2CD2	APAF1	MRPS2	TMEM40	GLB1L	CNNM2	GCC2	MAGI1	GTF2H1	TRPM4	DDX56	ZNF444	OSBP	NTMT1	TPGS1	GPKOW	TBC1D25	UGP2	ZNF395	PANK2	TP53INP2	NUP35	SCFD2	RIC3	HARS2	CARF	SH3GLB2	NOL7	CP	JPH3	ELOVL6	STK11	NEURL4	POMT1	SPATA1	POP4	AKIP1	SUPT6H	G2E3	CDC34	AKR1E2	CHCHD4	WFS1	SENP8	KCTD11	TMTC4	SLX4	HIVEP2	THOC3	UPF3B	OCEL1	MLLT6	TSR2	CSGALNACT2	PIGO	LZIC	OVOL3	FBXW8	RELT	ALKBH2	DTWD2	BPHL	CAMK4	INTS12	MAN1B1	PALB2	PITPNA	CEP89	TRIM41	EIF2D	YDJC	ZNF32	ATR	C1ORF50	SRP9	MED19	USP54	CDC14B	KLHL41	ACKR3	ODF2	BLZF1	COX19	CROCC	C1ORF35	SHC4	PKIB	METTL4	MAX	SMTNL2	WIZ	PDCD2	CDKN2C	KL	OTUD1	ARHGAP29	NPRL3	METTL14	TGFB1	PYGB	ADCYAP1R1	TCEAL8	R3HCC1	CUTC	PLA2G2D	C1QA	ARPC4	ACTA1	CLIC1	PPT1	WEE1	CD86	SPPL2A	HGF	SDF4	OSTF1	GPX1	VAMP8	SYT11	SLC11A1	SCARB2	UBR4	LASP1	WDR36	USP48	MAP2K1	CNOT1	MTA2	THRAP3	BAIAP2L2	RAP1A	ATF4	RLIM	TNPO1	MYB	TXNDC15	E2F6	DKC1	PRPF39	SH3RF1	CLNS1A	DIABLO	CD302	MED28	METTL9	SNW1	KDSR	UBE3A	DHX9	VRK1	SBF1	FYTTD1	CTDSPL2	SOCS3	PPIL4	PBRM1	TMEM248	RNF138	GOLGB1	HTRA2	SMG7	S1PR1	CRIPT	AP3M1	CTSO	SNX4	EAF1	CD2BP2	ZNF281	GTF3C4	SLC25A17	GTF2B	ZMYM4	ADI1	HBS1L	BRD7	ZNF335	QDPR	PGRMC1	PHF20	RAI1	PJA1	ZNF330	PRIMPOL	RNMT	AGTRAP	NFRKB	FOXRED1	RAP2C	COQ4	GABPB2	DDX50	RASA1	ALAD	CLPP	MCL1	CAPN15	TMEM134	DEPDC7	MTF1	VPS41	RTCA	STK35	CTCF	QPCTL	GLCCI1	ARL11	COMMD10	LIMK2	PIP4K2C	METTL23	LETMD1	ABHD2	HDAC10	CCDC6	UBAC1	FBXW5	CIAO1	PTCD2	EPOR	EPSTI1	MOSPD2	MLST8	DOCK7	SPNS2	ARL14EP	PTOV1	DCXR	PIP5K1A	MITF	MAN2A1	SRFBP1	ZNF142	SLC24A3	NECAB1	RTF1	EGR3	ARFGAP3	PNPO	ZIK1	PTAR1	SLC12A7	ZNF787	FAIM	VAMP5	GPN3	ZNF800	MAD2L2	TMED1	FTSJ1	POLH	CAB39L	PPP1R13B	FBXO21	ELOVL7	CDK10	DUS2	HDAC4	PPP1R8	LEO1	ACAP3	BLOC1S2	FANCL	RAD9B	LYSMD4	NEPRO	C2CD2L	CUL3	BAD	TMCO4	BUD31	MFN1	SAC3D1	TSPAN33	POLI	NAPEPLD	STX6	NEIL1	SCMH1	CABLES2	NUTF2	TMEM80	CCKAR	NQO2	RWDD2B	SPATA6	LMTK2	AMACR	COMT	MRPL19	RGS10	BIN1	OGFRL1	PAX6	TBATA	RACGAP1	FRK	EXOC8	ZFHX4	TMEM59	SMC1B	CDO1	CYP3A43	SLC25A29	AGL	SPI1	CACNB1	DPP10	DSC3	TUBB4A	SLC7A10	CDK7	CHD7	ATP6V0A2	KCNH4	MUC19	SENP6	MEI1	SLCO1A2	SHISA9	FGFR2	PCDHB10	SLC44A2	FBRSL1	GDI1	CCDC141	GPR179	NFIB	C14ORF39	SGK3	RNF216	GPR176	ACIN1	CHIA	SPATA21	RUFY2	ERBB2	ERP27	STAU1	ZC3H4	TTBK1	SETDB1	UNC5C	IFT46	LAMA1	AKAP9	GPR151	PDE6A	LRRK2	FSTL4	ANO3	HDAC7	SESN3	FCHSD2	DCAF12L2	USF1	HERC1	CEBPZ	BRSK2	SNORD68	RNF111	TMEM116	DEPDC5	NXNL1	PIM1	SIPA1L1	ZDHHC20	PTGDS	FOXO3	PDXP	TSHR	FANCB	SLC35E1	BATF2	CHGB	CDH5	DUSP1	PLXNB1	BAZ2B	FRMD6	MAB21L2	HS3ST4	LIF	WTIP	PTPRQ	MAP3K11	C17ORF100	PTGFR	PLA2R1	UCN2	MORN1	ERVFRD-1	IGFBP7	FAM53A	LMBRD1	LRRC45	ADM	THADA	MMP15	PNRC2	MPP7	TIMM17B	FABP12	ADAMTS15	RWDD2A	PAX3	MYO7B	PRF1	NTF4	SLC25A24	TSC1	ADAM18	ST6GALNAC1	MRPL1	TRPC5	OMA1	COL11A1	CDC42SE2	PNOC	MYBPC3	ST3GAL2	XKR9	SOCS2	CACNA1F	ZFP82	NUMBL	ZZEF1	USP40	GNPDA2	GCNT3	HIVEP1	PCK2	STK16	CNGB1	MAP3K2	GABRA3	CELF3	SNORD99	ERCC4	PPFIA2	FCHO1	TRIM39	RSBN1L	APOBR	LATS2	COMMD2	SV2B	BIN3	ZNF160	SOS1	MAPK11	PURG	VSTM4	CD5	HPCAL1	SESTD1	TRAPPC8	SLC25A38	CCR1	CALCOCO2	POLR3A	RIT1	KLHL11	CCDC88B	EID3	TMEM263	KIAA0040	KAT5	GSKIP	F5	TMEM144	NDST3	ADPRM	SREK1IP1	ERRFI1	PDLIM2	RASGRP4	SMPD4	ANGEL2	APPL1	PPA2	OTUD6B	GALT	STX18	COQ9	KLF7	CDC25C	FMNL2	ASB7	ZNF639	GNE	TAF1B	HSD17B7	DNMBP	DNAJB2	TOP3B	NFIX	FAM228B	PTK7	SNAPC3	FOXK1	DBT	COX15	LSP1	CNR2	CCND2	SURF6	GIN1	MIEF1	LENG1	ST6GALNAC6	RAB2B	THAP4	SLC10A7	UGGT2	MFGE8	LRRC28	GTF3C6	DYRK2	CMTR2	KLHL20	PRR3	EIF4EBP2	BAIAP2L1	MNAT1	PLA2G6	DQX1	ERMN	RAD51C	METTL25	RFNG	PLP2	ADA	MTRR	SREBF2	ECSIT	PLA2G12A	SNORA30	IL18R1	LARS2	SLC39A5	H3-3B	TLN1	PHLDA1	ADAM10	CYBA	HAVCR2	PLAU	TBXAS1	CUX1	EIF4G2	MAN2B2	DGKD	ARF1	SCAF11	OGDH	CREG1	MAGT1	BIRC6	AP3D1	TXNL4A	TRPM7	ZFP57	MED1	SAFB2	CLN8	TGOLN2	NRBP1	UBE2J1	MAFG	THOC2	COX6A2	MDC1	DNAJC13	NFKBID	ITSN2	ST3GAL5	YEATS2	SLC9A1	ACTR1A	OAZ3	GNL2	UBE3B	OXA1L	TSTD2	XRN2	UBL5	FUT11	FBXW4	SMARCAD1	SPG11	STRADA	DPY19L1	ARSA	FEM1C	PDHB	EXOC2	NAA25	GMPS	CUTA	SCYL1	SCAP	PRKAG1	TAP2	MAPKAPK3	NCBP1	XPO5	CHRAC1	CDK17	PEX3	C9ORF78	PIGU	SOCS4	ZDHHC3	PHF23	TEX10	POLRMT	SPAST	CARS1	DDX3Y	ITPR3	WDR4	C5ORF63	GGA1	POLL	YIPF5	RETSAT	PIGP	RNF128	CWC27	ICMT	CCDC124	PGPEP1	LSM1	DUSP16	LYPLA2	HRH2	GPR137B	PLGRKT	EYA3	PAK1	OSGEPL1	PDE4A	CDK2AP2	INVS	NR2C2AP	HSBP1L1	MRPS22	PARL	STARD7	RDH13	TOE1	OPA3	TCP11L1	FOSL2	GATAD1	RHNO1	CFHR2	SF3B4	IFT88	MINK1	MYNN	HECA	SEMA4C	DICER1	EARS2	UPF2	GALM	ZNHIT3	GNPNAT1	KIAA1958	SCAF1	CCDC91	KATNAL1	ISG15	MECR	ASB8	GEMIN4	USP45	FLOT2	LYPLAL1	SENP3	SOCS6	USP42	XRCC2	NUDCD1	CACNB2	TMEM220	DNAJC24	RTEL1	CCDC85B	ZNF830	TFIP11	DNTTIP1	CRYZ	DERA	SPIN1	MUL1	SEC61A2	FBLIM1	MFSD8	ZBTB25	MAG	DENND2A	CCDC106	RNASE4	GOLM1	WTAP	SON	BLNK	DST	BRDT	PNCK	TRIM7	FBXO36	KCTD12	EGFL7	BDKRB1	NWD2	MIR199A1	CCK	CNGA2	PIK3AP1	CELF6	CA13	SF3B1	ANO5	APLP1	PRR33	ABCA1	MORC1	IQUB	BDNF	BMP2K	SLC9C1	DNAJC7	CACNA1I	CASR	PCDHB13	RAB42	SLC9A9	COL28A1	FCRLB	CXORF38	FAM151A	CD4	FFAR2	RGS22	SBSN	KCNT2	SH2D5	SNRNP70	PLCD3	ITGA8	ZFP36	SLCO6A1	PIK3R1	SPOCK1	DACT3	MEGF10	GLI3	EPHB6	CCM2L	ACKR2	SEMA6B	UBE3D	LY75	ALPK3	CDH26	COL14A1	CCDC50	TTC28	PAK3	GDAP1L1	FNDC3A	TMEM50B	AGBL1	EVL	VLDLR	SLC15A4	S100G	CNOT2	TNR	NF1	PAQR7	KCNN3	PIPOX	ESPN	IL13RA1	ATP1B2	PTH1R	STYK1	SORCS3	GCSAM	SLC26A7	PFKFB3	NEUROD6	PTGDR	NAPSA	MFNG	VCAN	IL27	YIPF3	CERS3	AQP9	HOXB9	TBX21	RXRB	USP19	TRAPPC12	RFT1	ANKDD1B	SEZ6L	SUPT20H	AIP	GRIPAP1	MLLT10	C19ORF67	WDR72	CHMP1B	PAIP2	NKAPL	TRAFD1	KDM5C	RXRG	ZNF462	PALM2AKAP2	TCTN2	EFNB2	WDFY4	C1ORF94	ALG2	TXNDC11	CAP2	KLF8	ATP9B	CILP2	LRRC39	SCN7A	DNAJC16	USP47	ZNF551	HERC4	RGMB	TRMT1L	IRF2BP1	CIB1	PARD3	ZNF454	TUB	ATP8B4	TMEM219	MIR23A	FKBP5	PKHD1L1	ARFRP1	MTMR3	VPS13D	ZNF397	CDKN2B	SLC46A1	ARG1	DCAF12	OPN3	P2RY1	SLC35F5	CLCA1	TSPEAR	SIX3	SYPL2	WNK3	SERTAD3	PI4K2B	KIDINS220	ZNF7	PLXNA2	ATP6V1C2	UBR5	SERTAD2	SGSM1	MGAM	RELA	RNF38	CTU1	FRS3	CHUK	MYO1G	TXNDC12	SUPT4H1	HS1BP3	SNORD52	PIK3R2	KMT2B	GABRA2	ZFYVE26	LRIF1	CADM4	GTDC1	TJP3	CCDC149	ATG4C	TRMT10A	CASP3	TMEM260	HAS2	MAPT	SDK1	GOLIM4	DDX59	CDC25B	MAP3K13	RILP	VPS13A	COL17A1	RECQL5	PLA2G4F	ACVR1	FGF13	SEC22C	C19ORF44	GGCT	GRIK2	ENPP4	PERP	SCN11A	ZNF436	FAM118A	PPARD	TRAF3IP1	PPP1R13L	SLC30A6	SSBP3	RNASET2	AGPAT4	BTBD2	OVCA2	PDE8B	ADAM28	GIMAP8	SLC25A28	IQSEC2	C11ORF87	CNOT11	PRPF6	ARL13B	EPHX1	ADAT2	KIF13B	GYS1	PXMP4	GCLM	MMP24	DDX60	TMEM141	SETD7	AMMECR1L	TTYH1	MLLT3	SERF1A	DND1	MIRLET7I	GCHFR	ZMYND12	SNORA16A	LANCL2	UBB	FUS	CHPF	SPDL1	ACTR2	VAPA	MAN1A2	TCF25	EHD4	TRAF1	ATP6V0B	EXTL3	DMRTB1	DOCK2	TMCO1	LRPPRC	SF1	IL27RA	RNASEK	EIF5	SNX17	EP400	ZNF207	PRR14L	TMEM104	NUP214	KIFC1	SS18	MSR1	CHID1	SMIM7	VPS13B	AP3B1	ASH1L	CNPY3	NARS1	HSBP1	NECAP2	CERK	SFMBT1	WASL	RAPGEF5	NLRP3	SSU72	CXCR4	MED22	GBF1	ZNF667	TMEM129	NIPA2	GPBP1	TREX1	HGS	RAE1	ALG5	FGFR1OP2	ECHDC1	ZFYVE21	KLHL22	NIPSNAP3A	SRPK2	SERINC4	EIF4ENIF1	REXO4	MAP1S	MICU1	ZYX	ENOPH1	EBI3	GEMIN7	EMC2	NINJ1	YEATS4	MORC2	SECISBP2	MMGT1	PHF3	JAGN1	PGM3	TBP	ATF1	ZZZ3	FUNDC1	TOPORS	SRSF9	PACS1	DNPEP	MZT1	POGZ	LIN37	DUS1L	WDR7	WDR6	BRPF1	CLP1	CLK4	SMPD1	PPP2R2A	DDX41	PPFIA1	NUDCD3	SRD5A3	SPR	TRIP10	ELF4	NEDD1	ADAR	ITPK1	RAB28	EXOSC5	NUBPL	TMED8	ARHGEF12	HIC2	B3GALNT2	ABHD17A	SLC39A8	SHQ1	GLS	RAB3IP	TTI1	DAXX	PTRHD1	JMJD4	JOSD2	TPGS2	SNX24	HMGCL	MPHOSPH9	SLC19A1	ASAH2	TMEM126B	PHYKPL	TAL1	SCYL3	MRPL32	CNST	MEGF9	TNS4	DXO	TMEM259	PRKCI	RBM48	NEK1	GPD1L	VPS36	MED30	COG6	CUL4B	C14ORF119	LXN	WDR91	PRICKLE1	MSL3	SESN2	APIP	GCDH	CD163	EAPP	PTGFRN	ABHD1	PPP2R5A	USP3	TFEB	NOL10	NUDT14	DEF8	KIAA1671	SELENBP1	POP5	TUBGCP6	MRPL50	CEP76	RNPC3	SH2D4A	ZNF579	SIRPG	GUCA1B	CACNA1E	PTGS1	KCNAB3	HSD11B2	TACC1	NCF1	TMF1	NRSN1	JAK1	AVIL	CLEC9A	AKAP13	C8A	IQGAP2	LAIR1	ASAH1	WDR17	SYT1	TSPAN14	ZNF473	ZNF250	TNFRSF9	PPM1H	ZMIZ1	GABRP	SEMA6C	FERMT3	NDST4	SIDT1	DYNC1I1	MUC4	ARHGEF40	PTPRR	PCDHGC5	TRHR	OGDHL	FNBP1	PCDH12	MYO16	GRM6	ZNF831	GUCY2D	SATB2	NLRP9	SNX13	FAAH	ARHGEF1	TM6SF1	HSPA1L	RHOG	LUC7L2	CCDC158	MAMSTR	CACNB3	SLC26A5	SLC27A3	MDM4	ARHGAP28	ADRA1A	TMPRSS2	MRGPRE	SMG1	SP6	ATP6V0A4	WAS	HOXD11	NEMP1	CCDC12	NOS2	SYNJ1	FOLH1	EXD1	TRPM5	ZNF148	SECISBP2L	GSAP	ZNF519	KMT2A	NDP	PITPNM2	CNTNAP4	SLC22A23	STAT3	SETD2	FREM2	TAF1L	HORMAD1	OSBPL8	KRT10	ARHGEF6	PHACTR2	ROBO2	MTIF2	AAGAB	CDS2	ENAM	PTCD1	PODNL1	POLN	RBFOX3	NCKAP5L	USP53	IGF2BP1	FOSB	IER5	ZFAND6	SWT1	TMEM127	OCA2	DTD1	VPS39	MEGF6	AKAP11	HHLA1	RIOK3	LIPC	SNORA5C	TLR3	LPXN	NUDT15	NPTX1	TOB2	CHD5	MYL6B	VILL	GRK5	GTF3C2	SMAD2	CLIP4	CYTH3	MAP2K5	B4GALT4	CYB5R1	CEBPA	CRYAB	LRRC17	ARL15	PLCD4	ZNF644	SOX6	PTGES	EPN3	EFNA5	PSTPIP1	TYMP	FAM228A	SYP	ARHGEF33	TMEM72	DOCK1	MMRN2	SGCG	PFKFB1	BTBD9	RASD2	DUSP8	RNF133	CNPPD1	LRP6	C3ORF62	VPS72	PGGT1B	MARVELD1	SCAPER	TMEM185B	CIDEB	TANGO2	TMEM18	PPTC7	ATP2B4	MAP3K4	BGLAP	CREB3L2	LTBR	PROCA1	LGR4	PNLDC1	PHC2	HK1	GTPBP1	CD28	SLC9A5	DCAF13	SIN3B	TRANK1	SUSD2	RAMP1	ALKBH6	COQ5	MYPOP	IL6	IFT43	PPP1R16A	WNT2B	RBM18	DNAH9	MTO1	CPLX3	BIRC3	SOWAHB	AFAP1	ZNF276	TBC1D2B	LRP2	CUL7	CRB2	GOLGA4	MTMR12	HEXD	DHX8	COPS7A	ISY1	ANKMY2	DYRK1A	MPG	ZNF384	RHBDD1	PCID2	BRAP	GUCD1	RPF1	CARS2	CCR4	TSEN34	RAB12	EOGT	LEMD2	HIF1AN	CBR1	TRADD	SNAP47	C4ORF51	GLCE	PPP1R3D	UEVLD	ECE1	SNORD35B	ABHD17C	UBE3C	FBXL16	ABL2	ZBED3	PARD3B	C3	TPMT	METTL8	GOLPH3	HOOK2	RIC8B	ZNF770	SHARPIN	MTMR9	EGR2	RPIA	AOC2	ZNF202	ABCC9	APBA3	GRHL1	CCDC169	ACVRL1	HDAC9	ZNF408	CLMN	PTGDR2	CD300LB	AP4S1	NCAM1	CCDC3	PCGF3	DNAAF2	INPP5A	BORA	ATP6V1E2	SNX31	YWHAZ	GRHL3	EVI2A	PAPOLA	SYNGR2	OCIAD1	PTPRJ	PLOD3	FOXG1	YWHAH	LAPTM4A	FNDC8	SGK1	SKAP2	MNS1	SNORD38A	ANKFY1	ACE	LOX	TOX4	WDR26	ANGPTL4	PRRC2C	SIPA1L2	SNORD12	SV2C	GPX4	ANKRD17	IRF2BPL	YKT6	EHBP1L1	SRSF11	SLC39A2	CDIPT	CPNE3	MROH1	AKIRIN1	SFN	REXO1	UBE2D2	ABI1	ARL6IP5	EXT2	OSBPL9	SH3BP2	MIER1	MYO7A	PAK2	CEP192	EFCAB14	RBM44	POLDIP2	YIPF1	SETD5	SMPDL3A	UBAP1	INTS1	ARMCX3	GALNT1	YIF1A	UFSP2	PPP2R5C	DHRS7	ZHX1	RCAN1	SLC35D2	ACSL4	AP5S1	NAA60	MRPL39	VPS52	HPS1	UFM1	ELL3	FHOD1	CHP1	HGSNAT	OPA1	RBM42	SLC26A2	PPP2CA	CTNS	AEBP2	INPP5E	FBXO34	TLR4	MAVS	ZMPSTE24	SMG8	FOXJ3	UBAP2L	RIPK2	PEX11B	MED14	TAF3	VTI1A	NBAS	COASY	CPSF2	FAM13B	FEM1B	DCAF11	GDAP2	EML5	NICN1	WRN	NIT2	ATG10	CPSF1	PARG	CHST14	IFT52	TRPM3	NDUFA6	TNFRSF13C	CYB561D2	MRRF	MRPL38	SH3GL2	PAXBP1	TYSND1	HAUS7	AP3S2	RAP2A	ARL8A	B3GLCT	CTDNEP1	FKTN	STAM	E2F4	XPC	DNAJC19	HTD2	SNAPC2	STAT2	AP4E1	ATPAF1	ELAC2	ERICH1	MRM1	CTPS2	DOCK6	ACADVL	CEP70	TEX2	TSEN54	C4ORF33	HIRA	FBF1	EIF2AK4	ABCF3	POLR3D	CLINT1	IFT20	XKR8	BNIP3	MIB1	RNF141	OTULIN	AP5Z1	DAPK1	HUS1	PHLPP2	MIEF2	TRIM67	EPHB2	WDR47	PMVK	HDDC3	SLC1A7	TRMT13	ALKBH4	POU5F2	MRPL48	COPS7B	S100A13	ALKBH7	DMXL1	GFRA2	VRK3	MIDN	CCDC175	CPSF4	NRDE2	SPARC	SLIT1	DDX5	MET	CTXN1	PHLDB3	AHDC1	SRRM1	UGT1A1	CCL7	BIN2	SYTL1	CTSH	SLC5A11	NETO2	GRIN3A	SLC13A4	LPAR4	USP2	LTBP2	SHISA7	SPRY2	PCSK1	ARHGEF28	VN1R5	DMBT1	CNTNAP3	PLEKHS1	MPP4	SLC24A2	SLC7A8	TM4SF20	CAAP1	MST1	LY6G6F	SUGCT	PALD1	LIMD2	HTR5A	CDH1	SNORD89	KCNAB1	TENM2	CKMT1A	CCDC178	DGKB	CCL11	LIMCH1	ARL14EPL	XKR5	SHF	TNNI3K	REL	PTP4A3	BACH2	OLFML2A	PLEKHG1	PCDHB12	PTPRF	SH2B3	KCNH1	RIIAD1	MYO5B	KDELR3	ETS1	HTRA4	DLG2	LRRC24	NPPA	TSPAN17	CNR1	KLHL35	TM2D2	ADAMTS18	PEMT	CSNK1E	OPN1SW	PTS	TCF7L1	EVI2B	ZNF77	SAXO4	RANBP10	EPS8L3	IL17RA	ATRAID	SLC50A1	GGCX	IMPG1	STRIP1	CLDND2	SENP2	PDGFRB	CIART	ACSBG1	CEBPG	CREBBP	BRD3	RFX2	CCBE1	CACFD1	PLB1	CEBPD	TTL	MDM2	TRIM8	MIRLET7G	FZR1	CPSF7	WSB1	ADAT3	MACROD2	RBBP6	TUG1	LMOD3	EPPK1	VPS37B	INPP4B	SNORD8	PPP1R18	ZNF512	LRP5	ADD2	UNK	LHFPL2	INSM1	MAPK10	CAMKV	SMARCC2	SH3GL1	CTBP2	MVB12B	ZNF280C	FLAD1	ATP13A2	ASCL2	NOL4	GPATCH11	PKD1L2	UFSP1	CILP	UBR2	FAM3A	RPL34	IKBIP	PEX19	HAS3	SDE2	KLF12	TNK2	SYS1	LRRTM4	BPGM	EVC	NFE2L3	DNAJB12	CHSY1	WNK2	C6ORF136	TNPO2	CLPX	AEBP1	TNKS	LARP1B	STARD8	WFDC12	IL21R	PRR18	DYM	ALAS2	CRBN	PIK3R4	RSPH9	TMC3	PROX1	EOMES	NRXN2	SERPINB1	AHR	MACROD1	LRP2BP	TULP4	RAB3GAP2	FAM167B	PSMB11	BBX	ZMYND11	SNORA52	CELA2A	TJP2	TDP1	TMEM170A	IKZF2	MAGED2	GABRQ	MTIF3	SLC16A7	PROSER1	TRAPPC5	ARMCX2	TTC8	SLC27A4	PEX7	THRB	FUT1	ANKRA2	SNORD87	PTPN21	SVIL	FBXL5	NACC1	HAP1	FARP2	PRKCQ	PDCL3	GALNT11	ZNF362	MOCS3	YTHDF1	MTG1	SLC41A1	CD14	PRDM15	C17ORF80	GTPBP6	PIGY	SACS	POGLUT1	DUSP18	ARMC7	KIAA1549	HCCS	RAMP2	PEBP4	ZAN	HAVCR1	ALG9	THAP11	LEPR	SERPINE3	TLE2	CBX1	SLAMF8	FAM76A	CASD1	CCDC18	PARD6A	SHOC2	DEF6	ZNF566	RAB21	ATP10A	HLX	CREBZF	KTN1	CRY1	CEP78	ARNT2	KCNAB2	ACSM2B	FABP5	CENPP	AVEN	APOC2	GPX3	TMIE	SNORD53	RND3	ADAMTS12	SLC17A2	PMCH	SAPCD2	TAC4	MAP6D1	CHCHD10	TREM2	TPM3	ROM1	KCNH2	FGD6	GEN1	DBNL	CYP4F3	ZNF655	REEP3	MAGEB18	CD59	WDR38	CD36	VIL1	TNFRSF1A	GM2A	ZNF706	NEK7	LGALS14	HERPUD1	PPP2R1A	SEC11C	MID1IP1	YTHDF2	INTS3	DAZAP2	NUDT3	ACLY	PEAK1	CCNL1	NAA35	ARMC5	KEAP1	NXF1	PCBP1	MTFR1L	DUSP11	PLCG1	OTUB1	SP3	RBM28	GNGT2	TOMM40L	HOOK3	CHTOP	CBX2	PUM1	GRAP	SLC30A7	FNIP1	RNF145	CDKAL1	RASA2	SPATA2	CROT	ERI3	SENP5	MMS19	POLG	UBN1	ZRANB2	RC3H1	ADSL	SRPK3	TBCE	BTAF1	NECAP1	ZFP91	DCUN1D1	STAG2	PRPF4	ERMP1	CLN3	ATE1	ETV3	NEK9	PARP14	LMAN2L	FBXO9	LIN9	SLC25A44	COPS5	TRPV2	PRKACB	SNX12	FEM1A	FBRS	RNF214	DCUN1D2	LONP1	MRPL47	TOP1	ZCRB1	SYF2	WDR41	C19ORF12	ANAPC4	ATG4A	SC5D	KPNA4	CCDC15	TMEM128	MED23	RUFY3	CPNE8	C2CD5	SERAC1	RNF170	TMOD1	CCDC90B	GPHN	ABCA6	DGKE	PUSL1	B4GALT7	MSH2	TMEM168	NRG4	ABCF2	DFFA	TNIP1	INTS2	FMN1	DDX51	RHOBTB2	SCRN2	CCDC167	DMXL2	MVB12A	GATAD2B	SLC4A1AP	TBC1D10B	WWP1	PEX12	FAM53C	DOK4	NCOA6	PPP2R5E	SCRIB	FASTKD3	SORD	OCRL	FIBP	ALS2CL	KIAA0753	DDX20	RSRC1	C1ORF21	RBM38	UBXN6	ZBTB2	KCTD18	TBRG1	KANSL3	TRIM32	G6PD	GPSM1	MSI2	CBLL1	CTNNBL1	FLNB	C3ORF33	ARMC1	PABPN1	PCYT1A	BBS4	PLS3	CSNK2A2	RABGGTA	AKAP5	TMEM101	LIG3	MKKS	EIF4E3	SMCO1	ACVR1B	DCAF15	LYSMD3	RELL2	ZSWIM8	ANKRD13B	CFTR	CKB	PRAMEF1	UGT1A6	KDM4D	LIPT1	SNTG2	CASK	TBX2	ADAMTS5	CD37	TMBIM6	ARSB	DPPA4	GLP2R	PLBD1	ANPEP	AK4	PTPN20	MTHFD2L	PRUNE2	CDH8	SHISA4	TRPC3	HAPLN1	LRP11	KLF1	GFRAL	FEZ1	SLC25A43	TMPRSS15	HCRTR2	VAV1	DNM2	TAGLN	KCNQ5	SFT2D1	FBXL7	DIO2	GRIP2	RGS7	EDNRA	MIR103A2	HCN1	MIR339	XRRA1	KIF27	ACTR10	MMP20	GNS	ENOX1	KCNT1	MAPK12	ISM2	SLCO1B3	MYH15	MCAT	SYNPR	PDE6B	BMPR1B	SH3BP1	RAB4B	CACNG8	TP53TG5	CTTNBP2	NOX3	DAZL	CADPS2	SNAP91	PLVAP	CLEC1B	TBC1D24	CCNB1IP1	WDFY1	GPC5	TET3	STRC	LEAP2	COL5A2	UVRAG	PPP4R4	CPED1	DDX52	FOXI1	DSP	CHMP5	KANSL1	TNPO3	FAM124A	WDR37	TERF1	PRPF18	CDKL2	LAG3	CDKL4	EGR1	WSCD2	GSTO2	ZDHHC9	AAK1	ITGB4	PAQR8	IGF1R	GUCY2C	SEC24B	C8ORF48	ZNF428	MIR150	CHD8	LRRD1	MAST4	EDEM2	TRAPPC13	SAMD15	DYNC1LI1	ASB4	ITGA6	PCMTD1	ARHGAP44	RBM47	SCN8A	LAMC3	CA11	SHANK2	SH3KBP1	ACSS1	P4HTM	MOB3C	PGC	BOD1L1	BCAS1	UBE2G1	ZC3H14	GNAI2	ABCB11	C16ORF96	MMP16	CPN2	DGAT2	PANK3	ATP2C1	ZC3H13	TRIM44	MYCT1	HSD17B1	MRPS30	GLA	SOX12	TRIP12	SLIT3	PRSS55	TRAF3IP3	ADIPOR2	PPIL6	NELFB	TLCD2	HAUS2	PRELID2	ACSL1	MEGF8	NAT8	SLC18A1	DECR1	MPV17L	KDM4C	NEDD9	UFL1	BRSK1	ARB2A	TOP6BL	MAP3K14	JDP2	IRF6	MAP2K4	RNF144B	RNF144A	EXOC7	CD79B	CLASRP	USP13	PTTG1IP	HSPA1B	FIZ1	KDM5D	TRIQK	RNF8	TMEM230	TAOK3	UNC119B	TTC5	WDR45B	SNORD32B	BAG2	SLC41A3	KDM6A	COL18A1	C5ORF24	KIAA0319L	CCDC102A	NSUN5	RBP1	POU5F1	TSPAN32	SLC8A1	TMEM52B	A1CF	CRTC1	PDE3A	RNF220	PRKAR1B	MSH3	HSDL2	SEMA4A	ULK1	INPP5F	CMTM8	CXCL9	COL4A1	WNK4	IKZF5	CDK16	MRPL35	PRKCH	PARP11	NFYC	CHPT1	BTBD1	NHLRC2	NIF3L1	STAC2	DCLRE1B	ALCAM	LHX9	HDAC6	PAPOLG	PPP1R9B	TMEM183A	DCST1	GOLGA8F	ECT2L	RANBP6	RPAP3	SRXN1	LRRCC1	CD200	MYOCD	FGF7	DZANK1	HS3ST3B1	SMARCD1	SDR39U1	SMIM5	ZNF324	STAG1	MED11	MIOS	SLC35F3	ANAPC7	FBXW12	ERN1	RGS11	PKD2	SAP30BP	PEX1	SCN1A	PATL1	MBNL3	CPT2	ODF2L	BAG4	FPGS	PPP3CB	CHCHD5	GIT1	GLS2	SLC44A5	SLC10A1	SHE	ZSWIM5	MTHFR	TGFB1I1	NDUFAF3	ACSS3	SERPINB10	FLNC	MIR194-1	RNF39	MIR19B1	GHSR	PDZK1IP1	NEIL2	CXCL14	GABRG1	CCL20	NR1I3	MIR17	RRBP1	KIRREL3	FHOD3	TRAIP	PTPN6	VWA2	RHOF	CD79A	LTBP4	DNAJC5	EID2	ATRX	SLC39A1	SH3GLB1	CLTC	PRPF8	HOXB4	GTF2A1	MFSD11	GPR183	SERINC1	AAMP	SNORD35A	FXYD4	NPC1	PIEZO2	STK25	HECTD1	C12ORF57	LPP	NCK1	YIPF4	KDM2A	ADD1	NMT1	TMEM209	IDUA	LUC7L3	CTNNA3	KRTCAP3	ALKBH3	MAN1A1	USP34	MRPL45	TRNT1	TOP2B	PAFAH1B1	CNOT6L	MYL12B	PRRC1	APC	DYNLRB1	METTL13	PLXDC1	GMPR2	RINT1	ANKIB1	IDH3G	CPT1C	TMOD3	IKBKG	PSMG2	DDX47	SNX27	SIMC1	PTPN4	IRF3	GTF3C1	DHX33	RHOT2	PTGR2	R3HDM4	YAF2	G0S2	USP6	ALG1	CR1	YTHDC2	IL22RA1	SNAPIN	PITPNM1	CIAPIN1	PAFAH1B2	SCP2	SLC31A2	FANCE	NT5C3A	USP22	PHACTR4	RALGAPA1	AP2A2	RCOR3	XRN1	STRN4	CCDC62	PTPRS	TAF5L	EMG1	LIMD1	IAH1	NRBF2	EDC3	IARS2	FKBP10	XRCC5	ENOX2	ONECUT3	BAG5	MTPAP	HDAC2	MOCS1	DHX36	AUP1	CERS6	CHURC1	CEP290	PC	SDHAF2	PTER	TTC1	SPTBN1	GRB2	EXOSC4	AAMDC	CWF19L1	SPRYD3	MEF2D	CASP2	SYTL4	TBC1D8B	KIF3A	MKRN2	BRD10	NR2C1	CD276	PRKAA1	PCGF5	TMEM203	FAM98A	SLC7A5	CEP120	NME7	CHD3	TMEM70	RRAGA	ESCO1	DENND2C	PPCS	ISCA2	TPRKB	CEP164	TRIM56	PHF12	GID4	NT5M	C17ORF99	TNKS2	C2ORF69	ACBD3	AHCYL1	ERCC1	FAM118B	FUBP3	IPCEF1	IVD	MED16	PIAS4	PMM2	SIPA1L3	TEX264	TICAM1	CXCL12	TBC1D10C	ENPEP	CYFIP2	ARHGAP6	GSK3B	TUBB3	F2RL3	STARD3	AMER2	TNXB	RIMKLB	MS4A4A	FREM1	COL20A1	COX6B2	DNASE1L2	PIH1D2	LDLR	KIAA0319	RAB30	MSS51	IQCH	HEATR9	KCNJ6	CACNA2D4	ZSCAN2	AKAP3	ATP13A5	GABRA5	PACRG	NLRX1	IL22RA2	ZFP14	SULF1	LGI1	SCN9A	BEND7	MEF2C	CYP1A2	TPTE2	MATN3	GDAP1	SYT14	AGTR1	CNTN5	ESRP2	MACC1	WWTR1	RPL7L1	WNT2	G3BP2	C16ORF46	GPR4	SBK1	GNG10	RASEF	PTP4A2	SCEL	THBS4	SIX5	FAP	CNPY1	SULT4A1	TMPRSS9	CRISP2	TMPRSS11D	CATSPERD	ASB14	LPIN3	SAT1	SEC14L1	TAPBP	TRERF1	FERMT2	TYW1	GRB10	ITM2C	BEX4	SLCO3A1	VWA3A	ATP8B2	GPR75	PTPN13	BPIFA3	NEGR1	STK17B	SSX2IP	SLC25A31	ALB	DDAH1	PRKG2	EQTN	UBXN4	ARHGEF17	LPCAT3	ATXN2L	RAB14	ACTN3	MGAT4C	DPF1	ABCA3	NUF2	RABAC1	CTRL	SLC16A11	MUC5B	SGCZ	RHD	SYN2	TET2	DPYD	EPS15	ZNF106	ATP6V0A1	DSG4	PIWIL2	BSPRY	HR	ELF2	MYH11	ADAM12	NOTCH1	NR1H3	TADA3	TRIM58	COG7	SPHK2	TMEM165	TSPAN2	NBEAL1	PPEF2	SYNPO2	MACF1	ZC3H12A	ETV6	DEGS2	NSUN7	SBNO1	PTPRN2	PTPN23	ACAA1	ERBB4	FUOM	SNX20	SYNPO	EXOC3	PHF21B	CTNNA2	TYMS	CATSPERB	SEC62	IFT172	SLC28A2	CHRNB2	TMCO3	XPR1	HMGCR	DNAJB6	TRPM2	RAB3GAP1	NR2E3	NUP98	WBP1	TMEM81	PBXIP1	NR2E1	CUL9	ROCK2	TNNT1	ENPP2	THUMPD3	KLHL10	MAP4K3	ELN	ZFYVE27	KCTD4	UGT1A9	CRKL	MIF4GD	MICU2	NPC1L1	DPP4	PHKB	ANG	DPPA2	SLC9A8	GLDC	SH3RF2	CHGA	NRF1	FBLN2	ARRDC4	SNX30	TTLL9	BRD1	TMC1	FBXL14	B3GAT2	IL18	STARD6	ZNF574	ZPLD1	JPH1	IGSF6	MOAP1	CSNK2A1	CA5B	RAB5B	ALOXE3	WNT5A	PALM	ORMDL3	CAMKK2	BRIP1	CDC14A	CNOT10	PDK2	ZNF746	BLOC1S4	TLK1	MOK	ANKRD11	NSUN6	DAAM2	ACTA2	IMPDH1	PSKH1	LRP10	KIF1B	TRHDE	DHODH	ARHGAP18	ADCY9	IL12B	HPS5	MMEL1	EXOSC10	SKIDA1	DZIP3	WWC2	MOB4	DCTN6	SMPD2	STK11IP	LZTFL1	MINAR1	PIGB	TIPARP	PPARGC1B	MICAL2	HNRNPL	XRCC3	UACA	DMBX1	PI4K2A	TMEM253	NAT9	SPSB3	YIPF6	MIR25	MARK3	TMEM161B	AKAP10	S100A11	CUL4A	PSME4	PPDPF	PINK1	MCOLN1	MORN3	B3GNT9	NCDN	LRRC75A	NUDT18	NCOA4	TSGA10	CSTA	DLEC1	ERCC2	AGO3	GALNT10	TRIM17	APPBP2	TMC6	CRISPLD1	APBA2	RC3H2	ZNF282	AXIN1	PCYT2	B3GNT8	RRAD	SCRT2	RAP1GDS1	FBXO33	IPO13	PSEN2	IQCG	FNBP4	LRRC7	CEP350	KDM1A	UTY	MAP2K6	MYO3A	LMF1	DCLRE1A	TRAPPC11	SPINK5	NTM	AKT3	RSPH10B	PSIP1	PROM2	TTC21B	MNT	TOMT	ZBED6	SNORA75	INPPL1	PAK1IP1	RNU12	PKP1	MTMR1	DSCAML1	TUSC2	SLC7A13	PRDM10	SYTL2	MED26	HSPB1	PHLDB1	PPARA	SRD5A1	ZSCAN5A	TMEM60	SRSF12	RGSL1	ABCA4	TRMT11	SGK2	HES7	ATF5	FAM178B	TREM1	LIPH	NAT14	IFIT1B	KCNK2	NSMCE4A	CCDC85C	NCF2	CORIN	BCL7A	TMEM51	CD2	FGF18	PRSS3	HTR1B	TTLL6	TEX19	GPR135	TUSC1	FAM83D	FGF20	RNASE2	HOXB5	KIF26B	UCK2	SNORD57	F2R	LRRIQ1	GABRE	MROH7	GC	FANCD2OS	ADAMTS7	RAB3A	RASL11B	CHRM3	CHAT	UCP2	CORO6	TOX	PTCHD1	ADCY7	LRRC8B	SWSAP1	CELA1	CPLX1	FCGR1A	ITGAD	MYBL2	DNAH1	TM9SF2	CPEB1	USP33	TMEM33	HMGXB3	STXBP2	ABCG1	IL4R	RBM25	ABHD4	DNAJB9	LRRC57	MCUR1	VPS18	CDK11A	DOCK11	FNTA	DPY19L4	C5ORF22	CRAT	LYRM2	ARID2	HSPB3	DYNLT3	ANKRD10	PPP1R2	SBDS	CD300E	SNX19	RNF123	ASCC2	PLEKHM3	PPP6R1	HHAT	DHX29	ST6GALNAC4	XPO6	GTF2E1	DBR1	IRAK1	PHIP	BRD2	FOXK2	FAM76B	CDC37L1	SURF1	ARL4C	MEX3C	BCL10	ATP1A2	WDR33	FAM174A	RMDN1	ATF6	BCAS2	NFYA	MKLN1	STAM2	POC1B	PTBP2	SP110	ARAF	SGMS2	DPAGT1	PPP2R5B	ARL5C	RAB6A	CPOX	EXTL2	ZNF668	RIPK1	COG8	CPEB4	ACMSD	GMPR	RPRD1B	NDUFS3	SLC39A10	TAF7	SLC35D1	USP7	PSMD5	CCDC137	CNTRL	NPEPL1	WDR48	ZC3H12C	GABPA	PIKFYVE	PCBP4	DENND1B	SIN3A	CYBRD1	U2AF2	ABI2	APEX2	PAM16	TIAM1	ARFGEF2	STAT5A	NID2	ZMAT5	QSER1	NUDT6	DYNC1LI2	ZNF672	FAM78A	ZNF337	HMGXB4	CEPT1	SLC5A10	CRK	PHF2	RNF24	AKT1S1	GABPB1	IRF1	ELK4	FASTK	GUF1	ATXN2	DGAT1	GDPGP1	TMEM39B	SP4	PPP1R12C	ZFYVE19	GPR35	UBP1	RAPSN	ICOSLG	ABCC4	AGAP2	CD99L2	CDK8	DDX54	DEPTOR	DTX3L	ENTPD6	ERAL1	GNAL	INO80	INPP5B	LACC1	LUC7L	LZTS3	MSMO1	NDFIP2	NKAIN3	PEX10	POFUT1	RCN1	SHKBP1	SIKE1	STYX	TBCD	TERF2	TM2D3	TPRA1	TPRN	VPS53	WDR3	ZNF704	WDR54	SMARCA1	RSPO2	ZNF112	FMN2	FBXO40	DUOX2	PCSK1N	FBLN5	TRIM16	KAZALD1	TNC	S1PR3	TNFRSF25	RP1	SYDE2	ANKRD35	LAMA5	ACE2	PODXL	LY6K	CPA4	OTC	MAP4K1	EBF2	TTR	RALYL	CAPN11	SLC38A8	GPM6A	TTLL1	SLC5A4	ITGB1BP2	KLRG2	RHOJ	ALDH8A1	DNAJC6	C11ORF16	DNMT3L	ZDBF2	CACHD1	SYCP1	EPHA6	SDCBP2	SLC6A15	NTSR2	ASB15	ZNF316	TMEM238	HSPB9	PPP2R2C	XIRP1	CD109	A3GALT2	YPEL4	PLXDC2	S100B	COL9A1	GLIS2	DACH1	RABL3	PLSCR1	MANSC4	ZNF879	FGF14	NKX6-2	ERBB3	DYNC2LI1	GNAI1	RASGRF1	DERL3	C3ORF52	KRT14	NOTCH3	MECOM	A2M	SLC4A9	IRF8	PABPC4L	CECR2	C9ORF152	CRYBA1	SPEF1	DSCAM	BNIPL	IL2	CNTF	ARHGAP42	HS3ST2	RAB44	KLK14	FKBP1B	SDF2	TGM5	FAM167A	SPTLC3	CAPN6	C14ORF28	SDR16C5	SNORD70	CABYR	TNFRSF11B	PDPN	RHOBTB3	EPCAM	PMFBP1	NPHP3	ARHGAP30	CELSR2	SLC22A4	STMN2	ARFGAP1	EHMT1	SNX5	CFB	SMOX	CREB1	MROH9	THEM5	TLR7	IRF9	PLTP	CNTN6	WDR27	VPS37A	PPP1R1A	CEMIP	SLC5A1	ALPK2	KLF6	ZDHHC2	NCOR2	UGT3A2	MIR7-1	STRN3	IL1R1	RFX4	HNRNPH1	DPP8	PSRC1	CPSF4L	MTMR6	NDUFS1	CHRNA3	RAB11B	TOR1AIP1	IFNGR2	RFXANK	MAPK8IP2	CSNK1D	CPA2	PON1	NF2	TMEM175	JAKMIP3	CLIP1	FECH	TAPBPL	PYROXD1	GPER1	ALS2	SRRM4	PAGR1	SLC8A2	TAOK2	UBASH3B	OTOA	PIAS2	MAML2	ZBTB46	PCBP3	MME	CORO1B	NIP7	SLC30A9	LIN7B	MLH3	KCNMA1	FAM217A	THAP2	H3C14	USP6NL	CCNDBP1	MAN1C1	RABGAP1	PACS2	GFM1	SLC39A9	CYP2E1	SLC29A4	MBTPS1	PSMF1	FNDC1	NOS1	STK3	EPHB1	CSNK1A1	ACOX1	APBB1IP	MGAT5	SPECC1L	C1QTNF7	ANO4	GRTP1	TMEM86A	HSPG2	DDX4	DCPS	PRKAR2A	GOLGA3	SLC25A46	FAM83H	PUS10	LTA4H	OVGP1	CGRRF1	CDH24	MSLN	SHC1	MUC5AC	CEP63	CNPY2	ZNF598	MGA	UROD	PDLIM4	SHBG	DDX42	MOB3A	NDOR1	ABCA5	ATP8B3	TGFBR3	BBS7	METTL3	ANAPC1	MSH4	CEP135	GAMT	HK3	ATG5	CCNT2	C9ORF40	FURIN	PXK	B9D2	MROH2B	ATL2	BACH1	SKIL	SLC37A4	DHX35	DDX28	TRAPPC10	ZNF410	AK3	XIAP	PLA2G4D	TRIM31	CLSTN1	METTL2A	ADCY2	ACTG2	ERMARD	CLUAP1	CEACAM20	DPF2	GPR37L1	ZC2HC1C	SRBD1	ZNF511	RNF146	TTC17	TXNL4B	CLIP2	CIMIP2B	CRLF3	NSDHL	PROB1	MAPK8IP3	SLCO5A1	EBPL	STX17	C1ORF216	HAL	AKT2	PPP4R1	CELSR3	TDG	ANK1	GNPAT	RBPJ	F8A3	MGME1	RANGAP1	C20ORF144	ATXN7L3B	CRADD	SNORD17	ZEB1	MCRS1	RMDN3	LAMA4	SURF2	SLC17A4	POMC	RBMS2	FUZ	ZDHHC4	NRIP3	EMX1	KLF4	BCDIN3D	CCDC13	SNORD42B	AK7	CLCN6	DPH5	TBC1D9B	GGN	NCKIPSD	PLEKHH1	GTPBP8	YTHDC1	C2ORF72	CIPC	FBXL13	SNORD19	DKK1	FAM72B	LIX1	WWC1	ZNF827	SNORD83B	PPM1J	CIST1	ABAT	SMURF1	SLC16A4	TMED7	LRAT	TEAD3	PLXNC1	BICC1	ZNF541	SCUBE3	SERPINB7	GULP1	POU6F2	TRMT10C	DHX37	NHSL1	ACBD5	ACHE	OTOL1	KCNU1	TSSK2	TXNDC16	FZD8	TMEM184C	PLEKHA6	MFSD3	ASCC3	PLCG2	CLDN19	HSD3B1	STARD13	SCN5A	CD151	SPTY2D1	SLC38A11	NRK	ENPP6	SYT8	THEM6	HRC	CPVL	COL4A2	PLD6	KCNJ14	AMMECR1	C8B	CACNA2D3	CD8B	CLSTN2	CRISP3	GCM2	C11ORF96	HEG1	HOXD9	IL4I1	KCNK1	MICALL1	MIR15A	NLGN1	OCM	PLEKHH3	PPP1R1B	RBPJL	SNORD22	XYLT1	FST	DRAM1	PHLDA3	CBLN4	STAP2	BHMT2	GDF15	MAGEA10	MCEMP1	SERPINB13	NECAB2	CAMSAP3	SIT1	AMIGO2	ALDH3A1	HOXC13	CYP11A1	IQCF6	MIR16-2	SPATA17	KRT77	RSPO3	CHAC1	SERPINI2	AMER3	EFNA3	SLC38A3	SULT2A1	DRD5	NMBR	SSX1	TMEM163	GPR62	ITGA7	FHL1	TRIM46	CAMK2N2	CRYGN	SNORD66	PRL	ID1	KRTAP10-4	ABTB2	HOXD1	OTUD7A	NEUROD1	AIFM3	LY6D	ZBTB12	LRRC15	LIPN	MMP27	STPG2	RHBG	FADS6	MIR30C2	HIC1	RGN	MYL9	IHH	PNMA3	SH3BGR	JPH4	TMEM150C	ITIH1	C1QTNF1	C1QL1	MPP3	SNORD82	HSF5	BDH2	EHD2	SNORD73A	KIF6	S100A4	PTF1A	GLB1L2	FGB	DPYSL4	NTNG2	TMTC2	SCARA3	SHH	ROPN1L	SLFNL1	ZNF507	FGF2	TLCD1	FABP3	PAK4	MYRF	CDKN1B	PFAS	SUPT7L	GPNMB	SEC22B	SNORD16	ANKRD34B	SCRT1	RASA4	NLRP12	ZDHHC18	MCCC2	VEZF1	SLC4A5	CA5A	CALD1	SLC22A18	NT5DC1	PRR11	HYDIN	CNOT4	MED12	NPR1	TXNRD2	FBXO48	CDC42BPA	PTPN1	FAM98C	HIPK1	TOLLIP	NEXN	CRTC2	LYPLA1	MYO1F	CPSF6	EIF4A2	MRC2	ZBTB33	BLVRB	AIF1	YTHDF3	GLT8D1	BMPR1A	PDXDC1	KLHDC8B	DNAJA4	WDR24	MED17	UTP23	AMZ2	TGFBR2	CAPZA2	MIOX	INSIG2	CNP	SMIM20	RNF2	LSM6	UNKL	ASAP1	DSG3	MPP1	SRP68	MBOAT7	KCTD10	HUWE1	TOR1AIP2	R3HCC1L	RNF41	ADARB1	GPATCH8	SRP19	RAC1	BFAR	SUMF2	USE1	SUGP1	CYFIP1	BRAT1	SPAG7	GNA12	COG4	SNAPC1	MBNL1	KDELR1	VHL	DTWD1	FBXL15	HLF	PSD4	PPP2R3C	TP53I13	C2CD3	FBXO11	WDR73	TRIM25	PURA	CCDC69	SLC9A6	PREPL	ZNF266	PIGX	ZCCHC8	C12ORF43	ACAD11	ADNP	AFF4	ALG10	ARL1	ASAP3	ASXL1	B3GALT5	BID	BMS1	BRAF	CCR2	CDC5L	CRX	CRYZL1	DAGLB	DENND1A	DUSP22	FAM204A	GAPVD1	IMPA1	ITGAL	LMO4	LYN	MAPK8	MARS2	MOB1A	MYO1H	NAPG	NDST1	NDUFAF7	NEURL2	NKIRAS1	NR2C2	OSBPL1A	P2RY2	PPIP5K1	PRMT2	PROS1	PRPF4B	PTDSS2	RANBP3L	RNF44	SEPHS1	SMAD7	SNX6	STX2	SUPT3H	TBK1	TGFBI	TRIM24	TTF1	UBE2A	UBE2Q2	UBTF	USP8	USP9X	WIPF1	ZBTB7A	ZNF319	ZSCAN10	DHCR24	ZNF618	RAB15	CD226	GSTM2	DPYSL3	TRPM6	ALKBH5	OSMR	GNA14	TEK	ZDHHC11	VWC2L	EFNB3	XIRP2	PCDH7	ARSJ	COCH	ADH7	ECM1	LSAMP	RPE65	C17ORF58	MIR18A	TTLL11	C11ORF42	ITGB8	GRIA4	SOX8	ANKRD9	NALCN	SHROOM2	LURAP1	ADAM33	PNMA1	ZNF239	TRIM60	VAV3	NKX6-1	ADAMTSL3	MYH1	SEMA3D	NCALD	AMOTL2	SKA1	NKAIN2	SPATA16	C2ORF88	ESRRB	DDX25	KANK1	ALDH1A1	RASIP1	EFHB	TTLL13	RIMKLA	PRRT2	TDRD9	PKP3	CYLC1	TOPAZ1	MBOAT2	EPHX4	CPA3	FRZB	ATP9A	PRRG1	ZCCHC18	GPR87	EFCAB3	MIR19A	AGRP	KMO	ASXL3	MIR140	ART3	PNMA2	SPATS2L	EPHA3	CDH15	DTHD1	LDB3	CRB3	ETNPPL	KCNH6	STK31	HPSE	UNC13C	CLDN15	CXCR3	RDH12	NDNF	FMO1	PLA2G3	KCNS1	ANKRD29	FLG2	SEMA3C	MUSTN1	NYAP2	HOXB3	ACTL6B	LGI3	CRMP1	RIBC1	PCSK9	ELAVL2	FAT2	GABRB1	N4BP3	CTTN	BVES	LDLRAP1	KPRP	STK32B	ECHDC3	EBF1	ABCG5	LDHC	ATP6V1G3	AMPH	GAS1	PCOLCE2	PATL2	ASPHD2	GATA4	GLRA3	CYP2A13	TPH2	DUOX1	UBASH3A	PRAP1	CREBL2	SEZ6L2	HAO1	REC8	HPX	MAP3K6	CAPN8	TXK	TPH1	PLA2G10	CSPG4	SNORA15B-2	MYLK	C2	CTHRC1	COL4A5	NXF3	FAM20A	ALDH1B1	H2BC18	IGDCC4	EREG	LDB2	CLHC1	MIR1-2	MGARP	LRRN3	NME8	ZFPM2	TTLL8	DPPA3	FOXR2	C1ORF116	FN3K	F13B	TEKT2	ITIH4	MYOM3	TAS2R41	C19ORF81	VWA1	PIANP	NCK2	PZP	VWCE	NEFL	TMEM205	CDKL5	ANGPT1	EMILIN2	C12ORF75	PROM1	SH3TC2	DMRTA2	NPHS2	GPX7	FSD1	PRKAR2B	ATF7IP2	LINGO4	MTCL1	DSPP	ZP1	BTG4	GLT8D2	ZSWIM2	WDR93	LSMEM1	RNF217	ASTL	LYPD6B	TRPA1	HSPA2	LRRC36	CHRM4	MYT1	ST6GAL2	CALCR	DPYSL5	NPAS1	STAC	MCOLN3	IGFBPL1	HKDC1	RGS13	NRN1	TDRD5	TSPAN1	WDFY3	SMCO2	PLCZ1	IP6K3	COL5A3	IFNL2	TMEM107	PTPN3	CD160	CDHR1	PTCH2	SP8	FOXA3	RALBP1	CCDC8	C7	NT5E	SNORD61	RASL10B	MAGEB16	ITSN1	ZNF474	ALDH1A3	CBS	KHDC3L	AMHR2	C3ORF20	SLC14A2	ASPHD1	CDHR3	MAGEB6	DBN1	MIR148B	COL13A1	ANKMY1	SLC5A5	SCML2	SH2D4B	SPATA18	DMKN	SLC45A3	DSC2	ATCAY	NFATC3	EFCAB11	ACSM1	SFRP4	C11ORF52	SLC16A13	RRH	CAPS2	ASB11	FLRT2	SYNE3	TRPM8	UBE2E2	FBLN1	EFCAB8	FGL1	MREG	ATP7B	SH3GL3	H4C2	RASGRP2	SLC22A6	SLITRK3	SHANK3	SERPINA3	DUSP15	GJB3	CCDC83	HCN4	MDK	GABRB2	CMPK2	CPXM2	GLRA1	ZNF597	CAPN5	GPR141	COL1A2	TGM1	FHL5	JAM2	FGF22	GPRASP3	WDR64	WFDC5	PPIP5K2	SORCS1	SMYD1	RPP25	SMOC2	TRIM33	SCTR	TMEM120B	KLHL21	DCHS1	MFSD6L	COL2A1	SLC6A5	KIT	FANCF	APOA2	CHRNA6	CLDN12	TRPC1	SLAIN1	B3GNT6	DISC1	SPINK9	PADI6	TESC	ANKS4B	TPO	NPHP4	ACYP2	MR1	NPY4R	SELE	SHD	ADRB3	AIFM2	CCDC157	POF1B	PADI4	KCNH8	PM20D1	CIB4	GNAT3	RET	FOXRED2	NEURL1	IQCK	SYTL3	SRMS	MSX1	EIF2A	TMPRSS7	MIR128-1	ALPK1	ST6GALNAC5	MAK	FKBP15	APOM	SLC35F4	SLC22A13	PLA2G4E	APOOL	MIR505	EMC3	COL6A2	UIMC1	ABLIM3	INTS9	MICALL2	TMEM255B	AKNAD1	LRRC38	A1BG	PCDHB5	HDAC8	RERG	SYT4	DCAF8	HDX	SCX	PKP2	TMPRSS11A	ECH1	FAM171B	SAMD5	PCDH11Y	ANGPT4	ACCSL	CES4A	TIMD4	FGD5	BRINP3	TGM7	PGLYRP1	TMEM132D	COL8A2	SYVN1	ZMAT4	PHLDB2	HAMP	COLQ	KSR2	KLHL32	SLC34A2	KY	ASIC5	MEF2B	GRID2IP	PCSK2	NLRP5	NEK10	ARHGAP8	ASPN	IGSF9B	SEC14L4	SLC22A1	GLDN	COL5A1	HEY1	PCM1	IL33	SFTPB	SLC25A2	MPST	FAM89B	RGCC	PAH	HPSE2	COBL	CDC20B	CD207	SCAF8	TACR2	AMDHD1	MYRFL	CCDC40	QRFPR	PRDM16	CRABP2	EFCAB5	ITLN1	DIRAS1	KIAA2012	AURKC	ICA1	TINAGL1	SLC13A2	CCDC154	ERN2	GFRA3	SYT17	CXXC1	POPDC2	COL6A1	RBKS	DHX34	GYS2	PGR	SLC25A34	WNT7A	VCL	KCNA1	PARPBP	GLRB	SNCA	PATE2	ANKS6	KRT33A	STPG1	ARFIP1	SLC35C2	WAC	GRM3	DALRD3	KLHL1	PSENEN	STAB2	SKI	RAB11FIP4	JAG1	ISL1	SCUBE2	SDHAF1	CEP126	URGCP	NPTXR	FOXP4	ZFPL1	SPAM1	GRIN2A	CYP4F2	MFN2	MYL1	SMYD4	PRR22	PLS1	TMEM139	NPSR1	RAB40B	SLC38A4	ANKRD53	ASPM	PIBF1	NACAD	CDC42EP2	CRTAC1	NTRK3	MYH7	TNFSF18	PABPC1L	ELMOD2	CTDSP1	NT5C1A	IDH2	ALDH1A2	GABRA6	AKAP6	FAM32A	MTOR	MS4A1	NXPE4	PRR19	AMBP	MIR340	ST6GALNAC2	GFAP	DHX16	FAM135B	ATG13	PDE9A	CYP4X1	CRTAM	ADAM21	SCNN1B	TMEM245	XPOT	DGKK	PDE7B	MYO3B	SWAP70	ENHO	RAD54L2	SPARCL1	KCNIP2	LGR6	CLVS2	SMIM1	ANKFN1	BCL2L14	PPP6C	DLG5	SULT1A1	HSF4	CPZ	TMEM132B	GJD2	TMEM132E	SPHK1	LMLN	PIK3C2B	SNX18	TOX3	SLC22A16	COX16	RESP18	CCL27	CRISP1	PTCHD3	PCDHGC3	SPIRE2	PUS3	SLC13A5	CDC23	ZNF423	HAS1	RSRC2	UNC50	TTC23L	PPARG	SNORD4A	CDK5RAP3	GPR31	ACSL3	RUNX1	LIN28A	KRT24	KRT4	HNF1B	KLHL23	DOK6	ANO2	FBP1	DAB1	CACNA1D	PIM3	SNORD42A	FAM83G	GDF11	KLRK1	SVOP	THEMIS	FATE1	MIR425	RBM7	BOK	C9	LCN8	PMP2	ADAMTS19	VWA5A	BACE2	CUL2	UPK1A	TYRO3	NDRG4	MAP6	ANO6	ALLC	CASP8	LZTS1	DEFB4A	GRAMD1C	VSIG1	NOSTRIN	LMCD1	PDGFRA	CAPN13	BFSP1	TPM1	CHST9	SECTM1	FOXA1	TRPC4	TRIM6	MYH8	EFEMP1	MUC20	NEU2	IL1R2	HNF4A	SRGAP1	TNFSF13B	C1ORF127	OLFML1	GABRA4	PPP2CB	CCDC27	GSTT4	GPR171	ATP4A	HDC	IL12RB1	ASB1	KLHDC8A	TRIM26	LCT	PCYT1B	ADAD1	FBXO47	TRAPPC6A	CNN1	SBK3	NUFIP1	MMD2	SLC24A4	SSTR5	KIAA1755	GTSF1	TYRP1	CDHR2	MAL2	MGST1	TRIML2	TBC1D2	TRPC4AP	CLASP1	HMGCLL1	UPP1	TROAP	C1QTNF9B	SEMA4D	ARHGAP22	FRMPD3	DMGDH	C11ORF65	PROZ	POLR3E	MPZL3	ZMYND8	FEZF2	FAM186B	MAMDC2	ADCK1	ACSL6	SOBP	CHMP2B	PCDHB3	SEC24C	FAM149B1	CYLC2	CIC	PLLP	LRP3	LRRC8D	FBXO46	SEL1L2	OPN1LW	MAEL	ADAMTS8	LRIT2	MAOB	GPR101	MYL4	UBE4A	BTRC	TGFB3	EXOSC3	TYW5	RAD21L1	MOG	TNFRSF18	UBA3	ZBBX	PEX13	HEATR5A	KNCN	PLIN5	ILK	GFOD1	KLHL40	BCL3	MYOT	ADAM23	SCAMP1	MYRIP	FLYWCH1	SNORA44	PRDM14	GCSH	KAZN	ANKEF1	C17ORF50	ACOT6	NEDD4	CDH9	HCFC1R1	XRCC4	RPS6KA6	RLBP1	TRABD2B	SPATA45	HNF1A	ADCY10	CLEC4G	WASF1	RAB36	TMEM232	ARL13A	IL17RE	DPP6	NLRP14	PCDHA13	COLEC10	SLC26A4	ADH1A	PEF1	COL6A5	SERPINB3	MYF5	FBXO41	TMEM102	RNF115	CD93	HOXB1	ELFN2	ESPNL	SLC9A3	MCTP2	SCN10A	ARHGEF5	CNPY4	GLIPR1L1	CORO2A	FMO3	ZFP64	HEPH	BRD4	TTC36	VAPB	ZCCHC2	ADORA2B	TFAP2C	JAKMIP1	CACNG3	PTPRCAP	H6PD	ZBTB32	RHBDL2	PIP	TRMT44	LCAT	MAN2B1	RFX6	TXNDC2	STK39	MTCL3	FRRS1L	DCBLD1	C4ORF17	UTS2B	RHPN1	SLC2A13	EMCN	TBX3	GPR88	DNAJB4	JTB	RAPGEF2	KCNQ2	HENMT1	IFNAR2	LHX2	DHRS13	KIAA0586	GDPD4	HPCAL4	SNORD88A	DPY19L2	TECTB	CTRB1	ALKBH8	CAMK1D	CTSE	NTNG1	RBP7	ITK	THY1	ASGR2	TNNI3	PLA2G12B	RERGL	HORMAD2	SNORD88B	UBR1	NPRL2	LAT	UCP3	SCG2	OLFM2	KCND3	GPR83	ERICH6	IKZF4	NLGN3	NEK11	TSEN15	GALNT14	KIAA0408	TAS2R4	NEMF	MYLK3	CADM3	EPX	TRIM42	SLCO4C1	GLIPR1L2	GHR	RIMS1	MYH6	FLCN	CASKIN2	SPA17	SOHLH2	COL16A1	FAM124B	CLDN1	DNAJC5B	OTOP2	ARHGAP20	EGFLAM	SATL1	RAB33A	RNF43	NDRG1	MIA2	KCTD19	HSH2D	CA2	TSHZ2	DGCR2	ZBTB42	NDFIP1	SNORA61	EDIL3	NOTO	UPP2	LTB4R2	SNORA2C	KRT76	LIMK1	PLG	KLHL7	RGS9BP	IGF2R	C6ORF141	RRAS	CPS1	CREB3L1	HEY2	TBC1D20	MIRLET7D	TCP10L	RADIL	NUP88	HABP2	TAT	USP43	EDAR	TSPAN12	LPCAT4	TAS1R2	TNS3	MUSK	NOL12	MYH13	PDGFC	PSEN1	SLC22A12	ADIPOR1	C3ORF85	FCRLA	GLIPR2	GRIP1	FGF16	OLFM3	GPR162	ULBP1	CCDC103	ANKRD6	CLDN8	POTEA	PELO	FASLG	KRT1	IL18RAP	HAAO	TBR1	KCNK3	TFR2	CDH4	CA6	MFSD2A	PCDH20	APOL4	FN1	BARX2	SRCIN1	NTN1	ADAMTS3	SLC9B1	KCNH5	CKMT2	ENKUR	BEX2	C5ORF46	DPF3	GMNC	ZC3H7A	CCDC170	MYOM2	DLL4	RASL10A	PCDHB7	CXADR	CDC42BPG	USP50	IL10RB	P4HA2	IL13RA2	UCHL1	POU4F1	CCNL2	SSC5D	ROCK1	SYN1	COL1A1	SYBU	PDZRN3	SNORA23	UGT2A1	BRINP2	PRDM13	MCF2	PEX16	GPR55	PEX5	GABRR1	IL17RB	SLC1A6	EVC2	GLP1R	SLC22A3	USH1G	GKN1	EFCAB9	CCDC68	PACSIN2	SEMA3B	GCNT1	ZNF483	SCPPPQ1	SPATA31G1	C12ORF42	C6ORF58	C1ORF141	C9ORF43	C3ORF18	A4GNT	ABCC2	ABCC8	ACO1	ACOXL	ACTBL2	ADAM2	ADAM32	ADCY1	AIRE	AMBN	ANXA1	ANXA10	ARC	ARR3	ASIC3	ASPA	ASPG	ATP1A4	ATP2C2	B4GALNT3	BCAN	BHMT	BIK	BMPER	BPIFC	BTBD17	BTNL2	C1QTNF4	CAMK2G	CAPSL	CA12	CATSPER3	CCDC33	CCDC88C	CCDC89	CCNO	CD40	CDH17	CDH19	CDH22	CDH3	CDK15	CDON	CES5A	CGNL1	CLDN6	CLYBL	CNDP1	CNNM1	CNTN1	COL3A1	COL4A3	COL4A6	CORO7	CPNE2	CPNE4	CPNE7	CRHR2	CTH	CYP26A1	CYP26C1	CYP39A1	CYYR1	DLGAP2	DMP1	DMRT2	DUSP13B	DYSF	EFCAB12	ENTPD3	EPHB4	EPYC	ESRP1	ETV4	EVPL	F13A1	FABP7	FAM163B	FAM184A	FAM184B	FAM3B	FGF23	FOXB1	FRMPD1	FSCN3	GABBR2	GABRD	GABRR3	GAP43	GCGR	GDPD2	PASD1	C7ORF57	GPR152	GPR158	GPR85	GRHL2	GRID2	GRIK5	GRIN2C	GRM8	GSDMC	HEPACAM	HES2	H2AC4	HMCES	HOXA7	HSPB8	ICOS	IGFBP5	ITGA2B	ITIH2	ITM2A	JAKMIP2	KCNA4	KCNA7	KCNC3	KCNQ1	KCTD17	KIF17	KIF5C	KLF15	KLF5	KLHL14	KNDC1	KRT2	KRT26	KRT39	KRT72	KRT75	L1TD1	LDLRAD1	LMAN1L	LMO1	LRRC43	LRRC4C	LYVE1	MANSC1	MAPK4	MAPK8IP1	MARVELD3	MBD3L3	MCF2L	MEOX1	METTL21C	MFAP5	CLEC10A	MIP	MIR185	MIR455	MIR744	MLIP	MLKL	MMP21	MPPED1	MPPED2	MYCN	MYH14	MYH3	NCMAP	NEFH	NOTUM	NPAS2	NPVF	NR1H4	NUGGC	NUTM1	NXPE2	OSCAR	OTX2	PACSIN3	PALMD	PCP2	PCSK6	PDE6C	PEG3	PHOX2A	PIK3C2G	PKNOX2	PLCH2	PLSCR4	PLXND1	PM20D2	PPIC	PPP1R14C	PPP1R3A	PPP2R2B	PRR15L	PRSS41	PTGS2	PTPN5	PTPRH	PTPRN	PTPRU	RAB13	RAB26	RAB27A	RBM46	RCVRN	REEP2	RETN	RMND1	RNASE1	RUFY4	RUNDC3B	RXFP2	SALL4	SAMD3	SAMD9L	SBSPON	SCN4A	SCNN1A	SCNN1G	SCRG1	SDK2	SEMA3F	SEMA7A	SERPINI1	SHROOM4	SLC12A1	SLC15A5	SLC16A2	SLC17A6	SLC22A9	SLC22A2	SLC44A3	SLC4A1	SLC6A1	SLC6A11	SLC6A12	SLC6A9	SLC9A4	SLITRK6	SNORA47	SNORD111	SOX30	SPATA9	SPHKAP	SPIB	SPINT2	SPTSSB	STAT4	STOX1	STRIP2	STX19	SUN2	SUSD4	SYCE1	SYNDIG1L	TAS1R1	TAS2R16	TAS2R60	TBPL2	TDO2	TECRL	TENM1	TFAP2E	TFEC	TINAG	TM4SF19	TMEM117	TMEM169	TMEM200A	TMEM54	TMEM63C	TMEM92	TMPRSS5	TNFRSF8	TNFSF14	TOM1	TOMM20L	TPBG	TRIM55	TRIM66	TRPV1	TSKS	TSSK4	TTC21A	UMOD	UROC1	USH1C	VAT1L	VWA5B2	WFDC1	WFDC13	WNT10B	WNT8A	XBP1	ZCCHC9	ZNF385B	ZNF22	ZNF786	ZIC4																																																																																																																																																																																																																																																																																																																																																																																																																																																																																																																																																																																																																																																																																																																																																																																																																																																																																																																																																																																																																																																																																																																																																																																																																																																																																																																																																																																																																																																																																																																																																																																																																																																																																																																																																																																																																																																																																																																																																																																																																																																																																																																																																																																																																																																																																																																																																																																									
MOUSE_MICROGLIA_TRANSCRIPTOMICS	SOBUE_2021_2	RANKED		MAMDC2	BAIAP2L2	CST7	LPL	IGF1	LOX	SPP1	PDCD1	CLEC7A	EGLN3	DKK2	GPNMB	ITGAX	ATP6V0D2	HPSE	PTCHD1	TRPM1	CSF1	DCSTAMP	MYO1E	COX6A2	CD200R1	SULF2	RAB7B	FAM20C	CCL23	ANKH	ASB10	CD83	NCEH1	CAPG	KCNJ2	SEMA7A	ADSS1	HCAR2	CD5	GJB6	OTUD1	CD33	CLDN5	LILRB5	PLAU	SLCO1C1	ARRDC4	LGALS3BP	HEPACAM	HTRA1	HIF1A	FJX1	TMEM163	ACSL3	MFSD2A	TLR2	PLEKHH2	PCDHGC3	LY6S	VWA1	CD274	CLDN10	PLAUR	KCNK1	CNTFR	DPP7	MILR1	SLC25A18	GLB1	BCAN	GJA1	FGFR2	SLC16A3	ACSL6	GLDC	CRIP2	FGFR3	SCARA3	BCL2A1	NTSR2	CYP4F2	NCAM1	ID4	GRIN2C	ST14	GPR37L1	CD180	ADAMTS1	TRIL	GPC5	C1ORF115	CYP2D6	AXL	CTSE	TREML2	PPP1R3G	ATP1B1	CSPG5	CD52	MMD2	MINAR1	GCNT2	VGF	PFKM	LY9	TTYH1	HLF	PTN	KIAA0408	TNFSF8	PFKP	ESAM	ALDH1L1	ITM2A	ETNPPL	RFTN1	DCLK1	BOK	ADCYAP1R1	OMG	GPM6A	ADGRB1	PLTP	EZR	KCNN2	FAM20A	LHX2	NDRG1	KLHL6	CXCL12	TSPYL4	TMEM47	CRLF2	GABRG1	GPRC5B	SOCS6	SCG3	CDH2	PLCB1	ACSBG1	CORO2B	ZCCHC18	SOX21	FERMT2	SLC1A1	TNFRSF19	WNK2	DKK3	VTN	CAP2	SLC6A1	CA2	CCRL2	CX3CL1	GADD45B	MLC1	KIRREL2	CBS	CYP2J2	NRXN2	RGS4	TINAGL1	LGI1	SLC7A10	ARHGAP24	IGFBP7	OAS1	PKIB	PRNP	TIMP4	CXCL14	GALNT16	F3	CSDC2	CSRP1	RGS1	SDC2	RHOU	BTBD17	SVOP	CA4	TOP2A	APLP1	ITGB3	PLA2G7	NFIB	RGMA	ARHGEF15	LRRC4B	ID1	NGEF	MAPK4	RASSF3	RASIP1	WNT7B	MRGPRE	NCAN	FZD2	WFDC1	NPTX1	CASKIN1	FGFR1	SOX2	FAM107A	DIO2	NR1D1	RAPGEF3	ABHD3	GGT7	HSPA12B	GLRB	SCHIP1	MAOB	DDX31	CD72	APBA2	SLC6A11	PRRT2	BCAM	ENAH	ARHGEF19	CH25H	SLC38A3	NEDD4	GNAO1	GPR37	DUSP14	SFXN5	LSAMP	ACSS2	EDNRB	NTRK2	FEZ1	EHD3	NOS3	USP12	CTNND2	ADAMTS16	DNER	CLSTN3	STAC2	GFRA2	FOXG1	GRIN1	ENTPD2	DAB2IP	FADS2	SOX9	SOX18	KCNA2	NEUROD2	TLCD1	NPDC1	EPDR1	ADCY2	CD9	KCNJ16	CASKIN2	SLCO1A2	CADM4	MAL	PYGM	GSTM1	GABRA1	APBB2	ADGRB2	PLXNB1	ITIH3	SYN2	ALDOC	TRIM9	MYRIP	FOSB	MAP6	SLC1A4	SYP	CTTN	RAMP2	LGI2	CCL4	THY1	ATP2B4	PCDH10	NRCAM	GLA	CLU	GPR65	CADM2	HIP1R	NKAIN4	ATP1B2	SORBS2	SLC13A5	SCPEP1	SYT1	LMTK3	PODXL2	MAPK10	SYNE1	PAQR8	ATP9A	SERPINI1	SRGAP3	DACT3	MAP1B	PHYHIPL	NDRG4	GUSB	SULT4A1	RCAN2	NAP1L5	CD34	TUBB3	DTNA	TMEM44	DPP6	DAAM2	VSNL1	DNM1	NDRG2	POU3F3	KCNB1	ROBO4	TIMP3	SOX17	NRARP	TTLL7	DLGAP1	FBXO2	CLIP3	CCL18	NEXN	ASRGL1	DDAH1	PPP1R3C	GRM3	MAP7D2	LIMCH1	B3GAT1	NR2F1	RGS20	MAPT	NCKAP1	DHCR24	FAM181B	PODXL	SHISA4	NELL2	TMEM151B	DMWD	ENO2	FAIM2	PAM	ATP2B2	ID3	LIX1	NKD1	PTPRN	CEND1	BAALC	TMEM229A	ASTN1	NTM	MEGF10	MFGE8	SOD3	PCSK6	TUBB4A	SLC17A7	UBE2QL1	PCDHGC5	SV2B	PRDX4	MICAL2	CXCL16	LYNX1	MARK1	PLCD4	RGCC	KCNMB4	PHACTR3	SLC15A3	CUEDC1	LINGO1	CNTN1	KIRREL3	RASGRP1	SYN1	CPD	SAMSN1	CYP46A1	CACNA1A	EGFL7	TNK2	SPARCL1	GAD1	PRICKLE2	HEY1	HRH3	EPAS1	ACER3	LGR4	SLC12A5	NAGLU	PHLDA1	JPH3	HPCA	ATP1A2	RNF112	HAPLN4	TYRO3	STXBP6	DPF1	TNS2	PSD2	SLC39A12	SSBP3	CDK1	TIE1	OTUD7A	KLF15	PCP4L1	ENHO	CHD5	SORCS2	PFN2	SLAMF9	MMP17	PHF11	GRIK5	RASL10A	C1QTNF4	ELAVL3	ITPKA	EMX2	ARHGAP44	OGDHL	YAP1	RRAGB	HID1	FAM13C	OLFM2	KIFC3	CELSR2	EPHB1	GPC1	BRSK2	NR2E1	ASPHD2	KCTD1	LRIG1	FNDC5	RAB3A	RAI14	ENPP1	ARHGEF26	MNDA	DBX2	SPRY2	STMN3	CDK5R2	FBXO44	FAM171A2	VAT1	DTX1	DDR1	WASF1	EPHX1	EEF1A2	AATK	ADAM11	SNCB	TMEM59L	AIFM3	ADGRL4	SNPH	CNN3	SPCS3	DBN1	TAGLN3	PITPNM2	GEM	ITGA5	LUZP2	ARHGAP23	THRA	UNC5A	CAMK2B	NRBP2	BEGAIN	RFX4	MRO	HCN2	WNT7A	STMN4	BDH1	PDXP	GSTM3	TSPAN12	PARVA	GPRIN1	MAGI2	TMEM198	LTBP4	DAB1	HAPLN1	LAMP5	CHGB	KCNAB2	ENPP5	NLGN3	NPR2	PLEKHB1	NDN	RAB3C	APBB1	CHCHD10	SLC25A25	KCNJ4	ACOT11	ABHD8	ELOVL2	CMTM5	OLIG1	STMN2	BEX2	TDRP	LCAT	CHPF	B4GALT2	PRKCG	SNAP25	MGLL	SBK1	ATP13A4	SYNPO	NPAS2	PRODH	PCBP4	EXTL1	HSPB8	SLC25A34	CAMTA1	SDC3	MPP2	AMPH	TGIF1	RASGRP2	PHYHIP	MYH14	MPPED1	WWC1	KIFC2	CADM3	NOSTRIN	NMNAT2	CYGB	COL4A2	SCRG1	TNIK	CEP170B	PGBD5	GAS1	MGAT3	BMPR1B	ADAM23	PRKCZ	ARHGEF9	SCN8A	DIRAS2	PRKAR1B	TMEM151A	EMP2	RTN2	CD63	CAMKV	AGT	DLGAP3	PSD	PLAT	CHRDL1	ME1	CLMN	CD48	ALDH5A1	APC2	KIF21A	CRY2	STX1A	PLEK	NRP1	PTPRN2	FMN2	ADGRL1	GNAI1	RASGRF1	FAM171A1	DIRAS1	BRSK1	NAB2	CD14	PMM1	IGLON5	SGIP1	GDF1	LSR	TMEM179	TPD52	SUSD4	C1QTNF5	SYNM	S100B	GATA2	RELL2	RIN1	MAPK11	DLC1	SH3GL2	RTCB	PLCD3	CACNA1I	NRXN1	ADRA2C	SLC22A8	RPRML	ANKRD34A	PRELP	ARHGEF17	PHKG1	PLIN2	NCS1	PPP1R1B	RUNDC3A	RGS7BP	HBEGF	CACNG8	CKMT1A	SMPD3	PDE1A	ABAT	DZIP1	CELF4	SNAP91	GRIA3	RASAL1	CELF5	IGSF11	ATCAY	TRIB2	CDH20	DISP2	NFIL3	RNF208	EPHX2	CACNB3	PLLP	CPE	CPNE5	ABCB9	EGR4	SLC22A23	MAPK8IP1	LRP3	ST8SIA6	DOCK3	CDC42EP1	IL33	MMP15	CABP1	PCSK1N	CDH22	BCAR1	KBTBD11	RBFOX2	SLC6A17	MAP1A	ACAP3	KCNH3	KCNC1	LRRN2	ANXA5	PDK4	HDAC7	CNIH2	SERPINE2	DMP1	PDGFRB	HOPX	CAPN2	GRIA1	RBFOX3	SOX8	TEK	MEIS2	SPOCK2	STAT1	PPP1R16B	TSPAN15	SPOCK1	PMAIP1	COL4A1	TRNP1	GPD1	PHACTR1	TMCC2	C2ORF81	MTHFD2	IL34	SYBU	RAPGEFL1	ETS2	CARD11	MAFF	DLG4	HLA-DOA	PALMD	APLN	RNFT2	ZBP1	PALM	CACNG3	SCARB1	SLC4A4	ALPL	TCEAL3	TRIM46	SYTL2	PTPN5	PRKCE	TYROBP	CDH11	HAAO	SLC4A3	REEP2	NCDN	CDH10	FNIP2	HIVEP2	NSMF	SLC7A11	IGFBP2	SOBP	SORBS3	TMEM38A	TMOD2	CSF2RA	GPM6B	MAGEH1	CPT1C	ELMOD1	SYT13	TMEFF1	FBXL16	SYT4	ALDH1A1	FGF12	CNTNAP1	USP18	CPLX1	PANX2	GABRB3	LGI4	SPTBN2	LIMS2	MAP3K10	PROM1	RASGEF1A	CTSZ	NXN	ATP6V0E2	VSTM2L	LGI3	IL1B	TOM1L2	SLC7A2	EMCN	CRMP1	RASA4	SCRT1	ZIC2	PDK2	CELF3	SPTB	ST6GALNAC5	SLC8A2	HLA-DOB	NOVA2	MYT1L	CHGA	IFIT2	P3H3	RFTN2	SYT5	RTKN	SLC1A3	SCG5	BRINP1	GTF3C4	HR	ZNF365	TM4SF1	IGDCC4	ADK	SCN2B	USHBP1	ZBTB47	LHFPL4	KCTD17	CNIH3	CA11	MBOAT2	GOLGA7B	TMEM130	STXBP1	SAMD14	TUBA4A	UBE2L6	TMED3	SYNGR3	NSG1	SP140	PCSK2	S100A16	CTSB	SH2D5	AGAP2	P4HTM	GFRA1	PPP1R15A	CLEC2L	PALM2AKAP2	LMTK2	IQSEC3	MAP2	ATP6V1G2	NPTXR	PTGER4	GABBR1	GFOD1	NEFL	EPN2	RTN4R	NRN1	SOX13	SASH1	SLC30A3	ASIC2	MYO10	PITPNM3	RASL10B	DZANK1	ST6GALNAC6	CAMK2N2	TST	FBXO31	SPRN	ABCB1	CCM2L	STK39	RASGRF2	PTPRF	MTURN	OSBP2	ICAM5	NEGR1	CSTB	LMNB1	SEZ6L2	GDA	CBX6	ITIH5	CCDC92	NHSL1	SEMA6D	GSG1L	UCHL1	HSD11B1	AP3B2	RBFOX1	PNKD	PPP2R2C	PLEKHA1	OCIAD2	ADHFE1	F9	ABLIM2	HEXA	DNAJC6	LRRC4	HHATL	EEPD1	RAB15	ANKRD6	RIT2	CHN1	DDIT4L	SLC16A10	GIT1	EVI2A	AQP4	GNG3	MAL2	DUSP8	BEAN1	ADGRA3	PTGDS	RGS7	MASP1	EHD2	PACSIN3	STK32C	SRCIN1	EYA4	PLEC	SLC39A4	ANK3	ACACA	FZD1	EPS8	RNF157	C14ORF132	CD74	DCLK2	TUBG2	HPCAL4	CPNE2	SNRPN	CXCR4	ANKRD29	FAM163B	PRR7	SYT7	SEMA4B	EPHB6	LRTM2	RND2	IQGAP3	KALRN	LRPAP1	AK5	NYAP1	NUMBL	RLBP1	RGS12	CPLX2	NOL4	MPZL1	SORBS1	LRP8	HS3ST4	HES5	LYSMD2	KCNC4	VAMP2	NLRC5	PDPN	PCDH9	OLFM1	PECAM1	CLINT1	MMP24	B2M	BST2	LGALSL	CHST11	SLC25A23	TBR1	CLCN2	DUSP26	KLF9	THBD	CALY	CYFIP2	NPC2	SEMA3C	ACTL6B	CYBB	NECAB3	MGAT5B	UNC80	RASD2	SYT11	GPLD1	PLXNA1	PDLIM7	PLCH2	KIAA0513	GNPTAB	KLF6	FOXF2	RGS6	PTPRG	ASIC1	KCNK2	ADCY5	NAT8	GABRB1	TMEM240	TTBK1	THBS1	GABRA3	PSD3	APCDD1	NKAIN1	EFHD1	SDF2L1	ADGRF5	EML1	STARD10	CRTC1	CGNL1	DHX32	GABBR2	CORO1C	PC	LIPA	KLHDC7A	CD200	TMEM154	CREG1	OSM	PDZD4	NFASC	C2ORF72	LMCD1	SOX1	CLIP1	SLC16A2	FAAH	MMRN2	ANK2	METRN	DGKD	NDP	PRSS23	VAMP1	ACAT2	TSPAN7	ST6GALNAC2	TCAP	BSN	CRYAB	FSD1	GLIPR1	SSR4	RELL1	GALNT9	KIAA1217	CDK16	GDAP1L1	LY86	JAKMIP1	FABP5	SHANK3	LPCAT4	TMEM106A	MAP3K8	GNAL	RTN1	GNG4	JPH4	GNAZ	POU6F1	PCDH1	IRGM	SQLE	DDN	CDH5	CD84	PIK3R3	CDH19	NRGN	BTBD3	GABRD	PVALB	NAT14	NEURL1	CAMKK1	FGL2	ADD2	CACNB1	SLC27A1	STOX2	CALD1	ASPH	PFKFB3	CYB561	KAZN	ARHGEF10L	OLIG2	SLC1A2	MYPOP	N4BP3	CYTIP	FOXQ1	CTSD	AHI1	GGH	CACNG2	EPHX4	GBA1	APBB1IP	COL11A2	SHD	P2RX4	SEMA6B	FAH	TSHZ2	GALC	SLC2A6	IL17D	ATF3	LDLR	HSPA2	TUB	MFAP3L	MCF2L	FZD6	SOWAHA	MORN4	ADCY1	PAPSS2	MPV17L	GNG7	ARHGAP33	HIPK4	PTPRZ1	PAK6	PAQR6	PPP1R1A	ARHGEF25	CYSTM1	CCDC136	ARHGDIG	APOE	SST	FDFT1	MAOA	CCK	DLG2	EFEMP1	ADGRE5	FKBP10	CAPN5	LRRC73	TUBB2B	KCNIP2	TMEM204	CA10	TTC9B	CAV2	MSI1	COLGALT1	FAM81A	ITPR1	TAP1	MAPKAPK2	ARMCX1	ARL2BP	DGKB	CACNG7	OLFML1	CCL8	LAT2	ATP6V1C1	AQP11	DMPK	GSTO1	KLF4	NIM1K	ASAP2	CCDC149	HSPB1	MYL9	TNFSF9	OLFM4	PBX1	FXYD1	GAP43	UAP1L1	TMEM8B	EPS8L2	KLHL7	RESP18	UNC13C	CDC42BPA	ABCD2	SYT16	AKAP1	MFSD12	FCHO1	TP53I11	SOWAHC	NRIP3	PCDHGA12	PKIA	ACOT7	RALYL	MCM5	DHX58	PTPRT	GNA11	GPT	PRR5L	NEURL1B	ANKS1B	KCNIP3	NAPB	GPD2	RAP1GAP	SCN4B	PCDH7	NRBF2	RASGEF1C	PYGB	ZC3H12A	TRIM25	PTK2	ZFR2	MX1	FNDC4	CD22	FCGR3B	WWTR1	PMP22	SGSM2	RAB26	IGFBP6	AMOT	PLXDC2	RPE65	CIDEB	LITAF	IL1RL1	HRK	VKORC1	GPR27	FUCA1	PPT1	POLR3H	CPEB2	CAV1	CALM1	CHD3	PTGS2	RHBDL1	OTUB2	FGR	ELL2	KCNQ2	TPPP	NRSN2	ZNF428	VSIG2	CPQ	NRSN1	RBP1	FBXO41	TTC7B	CAMK2N1	MOBP	HMGCS1	CAMK2A	NDUFA4L2	ZNF76	FRRS1L	FADS1	FARP1	PEX5L	IGSF21	CTSA	C1ORF198	PRMT8	PXMP2	LYPD1	KANK3	MBP	SNCA	DLK2	CSPG4	GGA2	ANKRD45	PARP9	HOMER2	NECAB2	EPHB3	TEF	IL2RG	ZNRF1	TREM2	INA	TEC	PPP2R2B	RAPGEF4	GSTM2	NLGN2	GPR88	SPTBN1	MPEG1	CPNE6	RAP1GAP2	FZD7	POSTN	CCDC74B	PLBD2	BAIAP2	CCDC141	TPPP3	MIF	MAPRE3	CYP4V2	ANXA4	PREX2	CCDC85B	GLMP	XAF1	PSAT1	ST6GAL1	ACKR1	PGM2L1	CTXN1	SERPINE1	SPTBN4	MCM2	CXCL10	TMEM158	PCNA	DUSP1	TNFAIP3	NAT8L	SOAT1	PRR18	HABP4	ARL11	PINK1	KCNAB3	RTP4	ASAH2	MAPK8IP2	TRIM37	ECHDC2	RNF144B	LYPD6	NWD1	TIMP2	AKAP6	AKAP12	TPM1	SH3BP2	FAM131A	SLC11A1	IL18BP	SNX21	ARC	TRIM5	IL4I1	NAMPT	AGAP3	PDP1	SLC44A2	C16ORF74	TSPAN2	ABLIM1	TLR1	SGSM1	FGFRL1	PENK	IRF7	GLTP	PTGFRN	BCL2L2	MSMO1	GM2A	LRSAM1	EML4	BCR	FGF11	IL1A	PDK1	ST8SIA4	UBE2E2	LURAP1	MDFIC	C16ORF89	TOR3A	EHD1	CCL21	LAMP2	CTNNA2	ELFN2	SMARCD3	PRR5	REPS2	EIF2AK2	LFNG	ARSB	NUCB1	CD300LF	LRRC49	CDO1	CPNE9	RALGDS	CCNL1	RASGRP3	SLC6A9	TESC	DBNDD2	PLXND1	LRRC10B	HLA-DQB1	KIF1A	OAS2	LRP11	NFKBIZ	PLP1	PLEKHG5	KCNJ10	NUCB2	STAT2	SYNJ2	SEMA3G	MSANTD3	ANXA3	GNG11	UBQLN4	IDI1	PGLYRP1	SMTN	SLC12A2	CDK5R1	ADORA1	UNC13A	ARNT2	MAN2B2	CACNB4	OS9	KIF5A	SIRT3	IFNAR2	ACTA2	MYO1F	CCL27	TGFBR2	ACER2	TUBB6	ARHGAP32	AK4	DNAJC27	MRC2	SYNGR1	KIF3C	SCN1B	FAM171B	IFIH1	WSB2	ISG15	C19ORF12	LRRC8D	STX1B	CXCL3	MYL4	GPR153	LMO1	CD93	ASPHD1	SCD	MAN2B1	MCM6	HVCN1	TXNDC16	ITPRIP	PHLPP1	PHF24	RASL11B	ANKRD13B	FCGR2B	ASNS	LIMS1	TACC2	C1ORF54	IRF1	SYNDIG1L	HDAC9	GOT1	CLN5	CAMK2G	PPP3CA	GRIA2	UGT1A6	WDR13	S1PR1	SHANK2	SLFN5	CRYM	LMO2	SHISA5	ZWINT	LDHA	RIMS2	EIF4B	CDC42EP4	SMIM35	PFKL	SLC20A2	RNF128	GFAP	PTPN6	WIPF3	IFITM3	PARP6	ABHD17A	S100A10	MICAL1	FXYD7	MMD	PABPC1	WSCD1	ZER1	CTDSPL	YPEL1	DNAL1	NEO1	LRP12	PRKCA	DDX3Y	CCND2	ST3GAL4	CADM1	ALDH7A1	SLC6A8	CKB	GNAS	RAB6B	IGFBP5	ARL5C	CD101	RAB27A	LYZL4	SORD	SRXN1	ATP1B3	SIPA1L1	BTG1	SCRN1	APOBEC3H	C20ORF144	RENBP	MITF	PLS3	PPFIA4	GPR157	TSPO	CMBL	NPNT	GRN	ERGIC3	MAP6D1	SLC25A42	KIF5C	LAG3	CGREF1	AHNAK	EHD4	VWF	SHANK1	TBXAS1	SGTB	SCIMP	SDF4	TK1	AHCYL1	LSP1	TBC1D8	ELK1	USP54	RPH3A	FN1	AK3	C3AR1	FASN	RILPL2	SLC37A2	SEMA4A	RASGEF1B	APH1B	IFIT3	SH3GL3	LMO4	PPP1R16A	FZD9	SERP2	TP53INP2	LAIR1	SP110	PVR	PPP1R9B	OPTN	NFKB2	ATXN7L3	RGS5	PTPRB	HMOX1	MYL6B	AMER2	IRF8	PON3	PPP2R5B	TMEM191C	PRRT1	CSF3R	KLC1	APBA1	SERPINH1	ITSN1	RIMS3	OPLAH	TLE1	LIN7B	PNCK	HCST	SHF	HLX	C1ORF21	UNC119	RRAGC	MYO6	GSAP	TPMT	DBP	NAA50	SRGN	MANBA	RIMS4	SHC3	PDXK	ARHGAP25	FLYWCH1	AMZ1	CORO2A	HAP1	ISG20	EGR2	SGK1	AKTIP	CRYBB1	IRF9	TLN2	PGK1	CLEC5A	FOS	NRP2	GAS2L1	MRAS	TMEM14A	WASF3	MLLT11	SMAD7	SUSD6	APLP2	FBXW7	PCBP3	AP1S1	DEK	DPY19L3	GNG13	PAQR4	EFNB2	DNAJB14	PCDHGA11	SKAP2	PLD3	PDE2A	LY6H	RAMP1	NCL	GUK1	CSRP2	NOTCH3	RCBTB2	FABP3	DOK3	RARRES2	CCDC85C	SLC1A5	RNF149	FABP7	CTSC	AMDHD2	IQSEC1	CDKN1A	TTC3	CNR2	DNASE2	LONRF3	ACSL5	NFKBIA	CAP1	TSPAN5	CHST1	GALNT7	EDEM1	NAA20	GALNS	KLHL34	TNFSF13B	RAB20	TRIM14	HSPA5	SDC4	SLC48A1	SLC16A7	ACKR3	ATP6V0C	FBLIM1	ATOX1	PROCR	TNNI2	ARF3	SLC13A3	ZNF771	NR4A3	B3GAT3	HK1	GYG1	TUBB2A	PRELID2	MVP	DAP	CCDC86	ARSG	LANCL2	TFPI	RAB11FIP3	PPP1R37	APOBR	IER3	ZNRF2	HERC6	RSAD2	CYB5R1	CABP7	TPCN2	ARL4A	SLC26A11	WFS1	NR4A2	NCSTN	SLC22A17	TRIM2	LRRC39	VWA5B2	DUSP2	UBE2J1	SGSH	VPS37D	UBASH3B	KLC2	BGN	ARPP21	STON2	RPL12	MYO9B	SNTA1	KIF1B	PRKCH	BEND6	SLC7A6	SPTY2D1	GAA	CIPC	TNIP2	NPTN	RGS11	TPRKB	MSI2	SIL1	PDHA1	ALCAM	PDE4B	ERLEC1	PLGRKT	VOPP1	ECHS1	MCL1	GNG5	PTPRE	DUSP28	CHN2	TNF	ZC3H7B	GNB5	SIGLEC8	GPR137B	NR4A1	CNKSR2	RHOF	PURB	NFE2L2	ICAM1	PIGN	DESI1	S100A1	MTHFD1L	MR1	SDCBP	ANP32B	CSRNP1	C11ORF96	RPL23	PTPRO	PPP1R14A	BHLHE41	GNL1	OAZ2	IGBP1	USP30	MAGEE1	TMEM229B	ACYP2	PARP14	IL6ST	PSME1	ALKBH2	UBE2C	EML2	UTRN	KLHL38	MT1A	NDUFB9	GLUD1	EIF1AX	ELK3	CNDP2	KLHL2	MFSD1	RCN2	TMEM184B	TRAK2	ZFP36L1	SLC25A29	PARP12	SLFN13	CLCN7	DNAJB5	PSMB8	MGST1	CLN3	ARPC1B	HACD4	SLC38A10	KHDRBS3	DGCR6L	BPGM	GPT2	PPFIA3	NHSL2	LY6E	ZCCHC24	ZC3HAV1	EPRS1	RBM3	GNS	RNASEH2B	NEK7	LRFN1	NPY	MYH11	SMIM13	FTL	SMC4	MAPKAPK3	SERP1	FAM111A	ZMYND15	RPS6KA2	NAP1L1	AMOTL2	APOBEC1	NEBL	PLXDC1	TVP23A	SLAMF8	NAALAD2	ICAM2	RACGAP1	COPS4	MAN1C1	PNRC1	RELB	TGOLN2	EIF3E	RRAD	UNC13B	TRIM34	SLC44A1	RAP2B	NSG2	USP53	SLC15A2	TTL	ACOX3	STX7	CHD7	PDLIM4	GNG12	TMCC3	ITPRIPL2	VIPR1	CLN6	STK11IP	RAB11FIP4	CTSS	GNL3	ATXN1	MTFP1	TMEM120B	SNX8	TFRC	LACC1	RNASET2	GALK2	ABHD12	SOCS5	DNASE1L1	ACBD4	CMTM3	PKM	CASP1	SLAMF6	FGD6	CAPN1	NFIA	FAM110A	PROS1	NACC2	TAGLN	FCER1G	EIF3A	ECE1	RHOBTB2	ZMAT3	GALNT3	IER5L	ARPIN	SVIP	C1GALT1C1	RABGAP1L	DCK	PSME2	GCSH	MAGI3	LAMP1	CDK18	MLLT1	LZTS2	RGS14	C7ORF50	NINL	ZNF395	FAM3A	SAT1	TMEM123	DOC2A	ZFP36	SMARCD1	FRRS1	AKR1A1	NFXL1	SRPK3	ITGB2	C4B	MFN1	SALL2	SH3KBP1	IQSEC2	ACHE	EIF2S3B	YWHAG	HLA-DMA	ARHGAP17	RBM25	VPS13C	RAB4A	ARRB1	CPEB3	IFIT1B	APOLD1	PGD	MVD	ADCY3	RHOC	GSTK1	NNT	RASA2	CUX2	UCP2	RPN2	SYCP3	AMT	SUN2	SLC41A1	IGIP	EIF2A	IDS	DNAJB2	PERP	NET1	PAK1	MCM3	OAF	EPN1	PIANP	CALR	STEAP3	CNN2	CTSH	PITPNM1	ATXN10	KCTD13	TGM2	DNMT3A	GRAMD4	EVA1A	SLFN12	ERI1	RANBP9	KLHDC9	COX8A	ACO2	SLC38A2	ARHGAP35	MGP	UACA	PAXX	ALDH6A1	ASAP1	TBC1D1	MOSPD2	ERCC6	EPSTI1	MAST1	DTX3L	ADCY4	PDLIM5	DYNC1LI1	PLEKHM3	ANXA7	SLC38A6	GDPD1	GP1BB	GPR19	BNIP3	SEMA4G	AVPI1	NCALD	SMARCA5	ACAA2	DNAAF3	CAMKK2	NKIRAS1	NCF2	LHFPL2	TSPAN17	DUSP7	CERS6	PIK3R2	HLA-E	CRIM1	NLRP3	DPY19L1	CSNK1G2	SLC25A33	HSPA4L	RTTN	TPM4	ZMIZ2	HLA-DMB	ACTN1	SEMA4D	RUSC1	VEGFA	MOV10	MTSS1	GFOD2	SNCAIP	MAST2	LGALS3	BIN3	PAFAH1B3	TSR2	BLNK	MICU3	NFKBID	GPR137	STMN1	PTPRA	DEAF1	HRAS	SDK1	HAT1	PLK2	NOP58	TAF1D	SPATA2L	IGF2BP2	BBC3	CYBA	DHRS3	PRUNE2	OSBPL1A	EDEM2	PLA2G4A	ALDH18A1	DLGAP4	AGA	SH3BP4	BHLHE40	SOCS3	WDTC1	IL7R	SLC25A4	PYCARD	CD37	ZNF358	TTF2	SATB1	RSC1A1	ATP1A1	HSPB3	SLC14A1	TNFAIP2	R3HDM4	VARS1	MTHFS	CEBPG	TBC1D15	MAST4	SLC2A9	VPS54	SMAP2	PDK3	NSF	SESN3	SPTAN1	MPP1	CLEC4C	LRRFIP1	CCDC106	SMYD2	KLHL25	POLR2M	NUAK2	SLC17A5	ARF4	TTC19	ECSCR	TMCC1	USP25	PARP10	SAP30	GABARAPL1	IMPDH1	SNX30	RPL22	IFNGR2	ERAP1	TAGLN2	DUSP5	TPP1	RGS3	SH3BGRL3	DDX21	THUMPD2	OSBPL8	KCNK13	ACOX1	RAD50	ATP6V0E1	HSDL2	APOD	RNF19B	MTMR10	COTL1	SLC7A5	ARHGAP29	LPCAT1	NUDT3	SRC	PTPRC	DDX3X	CRY1	SNAP23	NUP205	TIGAR	SMIM3	CYFIP1	FBXW4	JAK3	CLDN11	FAM216A	CTIF	EIF4A1	SLC38A1	RCAN1	BANK1	DBI	TBC1D4	PYROXD2	CITED2	DYRK2	HSCB	ERP29	GINS1	MVK	EIF2S1	VCAM1	CHCHD6	CHST12	MYBBP1A	CRIP1	ITGB8	HEG1	TREX1	NADK2	C5ORF15	ODC1	PML	SNAP47	RELT	FAM131B	PSMB9	STXBP2	RPS15A	NEK6	CUX1	NCAPD2	SIPA1L2	ANG	BOD1	NICN1	PIK3CB	IRGQ	KANK2	SPG21	CRTAP	GUCA1A	SNX2	S100A6	AGAP1	MFN2	TTYH2	LGALS14	SAMD9L	KIFAP3	ARL3	ANXA2	MROH1	PORCN	PSPH	TDRD7	TMEM221	SDAD1	ASCC3	PBDC1	XDH	RAB6A	GRAP	ACY1	KLHL23	ELOVL5	DLG5	RPL10	CISD1	UBE2F	HOMER1	MAGED1	COPB2	CDK14	KCNJ9	RNF11	HAUS8	HIP1	SPATA13	TMEM87B	COX6A1	TEP1	UTP14A	AIM2	FGF13	TSEN34	EEF1B2	TAPBP	NEDD4L	GGT5	RAB11FIP5	TBC1D9B	ISOC1	LIN9	BTBD1	RRM1	RPUSD1	CERS4	TMEM219	HTRA3	ALKBH5	LYST	NAGPA	PPIB	NEU1	HSF4	OST4	PNPLA7	WLS	MMP28	RFNG	FUCA2	AKAP10	ARHGAP21	SYT3	EIF3M	CNP	TCOF1	AGPAT5	REPIN1	EIF2S2	SEC14L2	CEBPA	FAS	MAFK	ZNFX1	INPPL1	CBR3	TUBB4B	MLXIPL	GTPBP4	FTSJ3	TSPAN3	SGPL1	ADAM17	PDIA4	MCU	TUBA1A	GAB2	GIMAP6	DLGAP2	ALG8	PPDPF	CNOT6L	HPGDS	RPL7A	ACTR3C	PTP4A1	PTBP1	FRY	RPL6	APC	ZMAT1	PURG	HPCAL1	RARG	SYNGAP1	TMBIM4	MEIS3	CHST10	SGMS1	NOVA1	C1ORF122	ACSL4	GBP2	FANCE	RNF220	TPI1	CCAR1	ATP6AP1	GABARAP	TSC22D1	CACNA1D	ACOT9	BAP1	POLR1A	R3HDM1	GPAM	CREB3L2	OGFOD3	CCT2	DNAJB13	TM7SF2	CTNNBIP1	RHOT2	NDRG3	FAM114A1	RBPJ	RITA1	OCLN	MPND	CCDC122	ADAM9	GP9	S100A4	TMEM263	CARHSP1	RHBDD1	C17ORF50	DPY19L4	INCENP	GATAD1	FNBP4	NUMB	EED	RBL1	LARS2	PHIP	MAML2	NLK	PPP1R26	TF	FUNDC2	SLC23A2	B3GNT2	TRPM3	TAOK3	GID4	CYP51A1	ARPC5	PER1	WDR43	TOMM40L	POLD4	CKS1B	TET2	LRRC25	PDE4A	TAP2	ARAP2	LRFN4	PKP4	POLDIP2	TRIM32	GSK3A	LRRCC1	IFT27	ALDH4A1	TCF19	RALGPS1	FGF1	TOB2	RNF14	PHKA1	GRK5	PHKA2	PDIA3	UTP20	FNIP1	STT3A	MBNL1	HSP90B1	MAP3K12	POLI	KLHL13	EGR1	WIPF1	IAH1	OSBPL11	SNORD35B	SIAE	PLK3	TOPBP1	CFP	CAND2	DHX9	DOCK11	THEM4	FAM50A	GFRA4	NUDT19	RPS6	KLHDC3	RPL27	CEP19	HAVCR2	EEF2KMT	CEBPB	LRP4	DNAJC25	PARD6A	LRRC8C	DOCK2	PRG2	NEURL3	DAAM1	ZDHHC13	STAU2	GAPDH	EZH2	SH3GLB2	TPR	NABP1	RPL15	TBCA	KCNJ12	EGLN2	CASS4	ADARB1	RIN2	RAC3	B9D1	DHDH	CENPA	TMEM179B	INTS12	OTUD4	LTV1	ADAR	KIF5B	NBL1	BTG2	KIF3A	ADCY7	HES1	SMC2	ARPC3	SEC31A	AIG1	ALPK1	RPS4X	OGFR	MDK	GPR34	SIRPG	TECPR2	PHTF2	SPIDR	TACC3	SH2B3	MLLT6	DYNLL2	SNCG	SFXN1	JUNB	SYNGR2	ENDOV	CD24	IFI35	CD53	SASS6	PCTP	WDFY1	NACA	ARHGAP11A	CDK6	MSN	RASSF4	HERPUD1	NDUFA1	CTBS	HEXB	PCDHGB6	RECK	LXN	BMP1	NOL8	SNX24	VPS26A	DMTN	RPS25	CHD4	SPG11	LSS	BRD2	CLEC10A	ZNF354C	DNAJC2	C1QC	PRPS2	CKS2	HSPA1B	GALE	GOLGA3	HERC3	RHBDD2	CEP162	FNDC3B	CCDC82	P4HB	SYCE2	MSH6	ACOT2	SIMC1	ATP2C1	PACSIN1	PDE1B	GBP6	CEP41	LDLRAD3	SERPINF1	TMEM51	PPM1E	MLST8	CBX5	HCLS1	RUNX1	CEPT1	UIMC1	TRAK1	FAM149A	CLTC	HPN	MBTPS2	SLC2A1	MYCL	LZTS3	TNFRSF11A	FAM43A	LARP7	DRAP1	PGP	MIR23A	RPS27L	HMGB2	MIR27A	MATK	TMEM176A	FNDC3A	DUSP18	CBY1	BCAS1	NTNG2	PRDX6	EEA1	SPRYD3	ZDHHC14	ROM1	MAFB	NBEA	SPPL2A	PSEN2	RPS13	DEF6	PPIP5K2	FYB1	ABCC1	LIG1	RPS16	SLC39A10	TSPAN18	VTI1B	ATP2A3	PUS10	LIN52	TBC1D31	DPH6	ERRFI1	DOK6	SLCO4A1	FASTKD3	AAK1	MAP3K9	EIF4EBP1	CDC25A	EVI5L	ORMDL2	SETD7	TSPAN32	MDN1	NMT2	PFDN2	EOGT	QDPR	PLBD1	CFAP36	ATG16L2	COX5B	LTBP3	ITM2B	DNAJC13	NAA25	AGTPBP1	GIMAP1	IER2	C1QB	LAPTM5	MTDH	KPNA2	RPS18	PAOX	TTC9	RASGRP4	SRR	FADS3	SRP54	RNASE2	ABRACL	C3	USP46	TCTN3	RPS3A	SCAF11	RCN3	WSB1	DCLRE1B	PPAT	PID1	CLTA	NUP153	TAF7	FRS3	APAF1	NANOS1	HELZ2	FKBP7	RPL21	ZHX3	GLUL	TTC27	RPLP2	TCN2	GAS7	ECI1	SH3PXD2B	SIGLEC1	NIPA1	TBC1D8B	C1QA	CDT1	GLIPR2	SKIL	CDKN2C	TRPM7	CANX	RPL3	MRPS25	REEP3	PIP5K1A	NDUFA5	ASAH1	UBTD2	PLCXD1	PTGES2	AMIGO1	DIS3	HTATIP2	PARP4	SLC36A4	ZFYVE28	PPP2R3A	OLFML3	RASD1	COX6C	LAMTOR4	PACSIN2	SNX32	METTL1	GPX1	ZNF436	RORA	ALDH3B1	RIMS1	ECSIT	ADAMTSL2	ZFYVE26	MSR1	MTHFR	ATP7A	KCNMA1	SMDT1	AMPD3	ODF2L	ANXA1	VGLL4	KLHL24	S100A8	EFEMP2	RPS28	TNS3	MMP9	RPS26	SLC17A9	SIVA1	H3-3B	C12ORF43	RAB23	SUSD1	CAMP	ATM	SAMD10	SNORD42A	RPS5	NDUFA12	LTB	S100A9	SCARF2	ZC2HC1A	TRMT2B	CLIP2	N6AMT1	LIMK2	JDP2	ZNF800	ABCC4	NICOL1	ATL3	ABL2	HDDC3	ZNF426	SCARB2	ANKRD24	RPS11	NAV3	RPL4	SNORA65	TMEM97	HECA	BACE1	GALT	GMNN	GTF2H3	IL1RL2	LCN2	CD177	BOD1L1	RPIA	FLT1	CHST8	RPL19	GALK1	TOR1AIP2	SNORD4A	CAST	MRE11	RPS23	TAF9B	RPL18A	AKAP13	MYC	GADD45A	RIC1	RETNLB	GNGT2	RPS9	RFX3	RNF122	PPP1R3B	TMEM178A	SLC4A7	CDKN1C	KDM6B	EGFL8	DENND2C	TNNI3	LHPP	IRAK3	DBF4	TATDN1	LTF	CDK13	TPM2	RPUSD3	GINS2	FN3K	TRPT1	MAD2L1	ALOX5	COX4I1	LRFN3	FAU	CHIA	RXRG	MFSD3	CCDC124	RRP15	DYNC2LI1	EDN1	HSD17B7	DOT1L	FADS6	HP	AKIP1	PRADC1	SETDB2	KAT7	IZUMO4	GCAT	ARHGEF12	INO80D	ADRB1	PIGG	ITGAM	CMC1	DAND5	PPP1R12A	EXOC4	SLC25A30	APRT	PYGL	LGALS4	GLMN	JUN	POLG2	MOB1A	FXYD6	XYLT1	ARID5B	MED11	DPCD	MMP8	PIK3AP1	SLC8A1	SNORA81	PPP1R3F	TAGAP	LYRM4	CDKN2D	C11ORF71	ZNF821	POP5	ARL4D	KDR	RANGRF	GSTCD	SLC9A7	UQCC2	APOO	LMLN	LRP1	SNORA3A	SLPI	FOLR2	GRAMD1B	STRADA	RCOR1	C17ORF99	USP9X	RSPH9	CCL5	ANKHD1	CD44	SIRT5	LPIN1	G0S2	MGMT	DGAT2	KLF11	PTCH1	CSMD3	TOMT	TEX30	ZEB2	SLC25A14	CYP2R1	UBA6	TTR	SLC16A6	REST	S100A11	PPP1R12B	NHLRC3	DZIP3	C1ORF216	TNFSF10	CLEC4M	PIM1	ERN1	MCEMP1																																																																																																																																																																																																																																																																																																																																																																																																																																																																																																																																																																																																																																																																																																																																																																																																																																																																																																																																																																																																																																																																																																																																																																																																																																																																																																																																																																																																																																																																																																																																																																																																																																																																																																																																																																																																																																																																																																																																																																																																																																																																																																																																																																																																																																																																																																																																																																																																																																																																																																																																																																																																																																																																																																																																																																																																																																																																																																																																																																																																																																																																																																																																																																																																																																																																																																																																																																																																																																																																																																																																																																																																																																																																																																																																																																																																																																																																																																																																																																																																																																																																																																																																																																																																																																																																																																																																																																																																																																																																																																																																																																																																																																																																																																																																																																																																																																																																																																																																																																																																																																																																																																																																																																																																																																																																																																																																																																																																																																																																																																																																																																																																																																																																																																																																																																																																																																																																																																																																																																																																																																																																																																																																																																																																																																																																																																																																																																																																																																																																																																																																																																																																																																																																																																																																																																																																																																																																																																																																																																																																																																																																																																																																																																																																																																																																																																																																																																																																																																																																																																																																																																																																																																																																																																																																																																																																																																																																																																																																																																																																																																																																																																																																																																																																																																																																																																																																																																																																																																																																																																																																																																																																																																																																																																																																																																																																																																																																																																																																																																																																																																																																																																																																																																																																																																																																																																																																																																																																																																																																																																																																																																																																																																																																																																																																																																																																																																																																																																																																																																																																																																																																																																																																																																																																																																																																																																																																																																																																																																																																																																																																																																																																																																																																																																																																																																																																																																																																																																																																																																																																																																																																																																																																																																																																																																																																																																																																																																																																																																																																																																																																																																																																																																																																																																																																																																																																																																																																																																																																																																																																																																																																																																																																																																																																																																																																																																																																																																																																																																																																																																																																							
MOUSE_MICROGLIA_PROTEOMICS	MONASOR_2020	RANKED		MFGE8	ENPP5	DHX32	ABCA3	COG2	INPPL1	ECH1	GMPPB	SYNJ2BP	CLEC7A	APP	NAGK	SDCBP	PUS10	MILR1	LRRC58	PSMD14	PLBD2	POLD1	PML	NPTXR	YIPF5	SART3	PAPSS1	PLD3	BLOC1S4	OAS1	RUFY2	TPD52	DBT	SPG21	LMBRD1	EDIL3	CAPG	LMAN1	ALPL	TAMM41	MRPS22	PRKCE	SLC25A42	NUB1	ITM2C	CCDC88C	THOP1	STXBP3	RPL13A	MRPL48	RUNDC3A	SMARCA4	PGD	FABP7	RNF213	BCAT2	ARL8A	UQCRB	CDKN2C	SCPEP1	PCNA	NCSTN	ZNFX1	NUDT14	MPEG1	S100B	NFKB2	PAF1	CPPED1	UGT1A6	MPC1	QDPR	HRAS	NDUFV2	ALDH6A1	WLS	SIDT1	PRODH	NONO	LPCAT1	MVP	PPA2	DNAJA1	WDR82	ASPA	CORO1C	TIMM44	ATIC	SUOX	CPD	VAV1	INPP5D	RCN2	SRPK1	ADSS1	BLNK	TXN2	DNAJB1	LAMP1	ACTN1	PTGES2	LARP1	EPRS1	INTS9	ARL8B	UBR2	STAT2	PSMD12	UQCRH	CPSF2	IFIT2	SNN	MBP	PTPN11	PTPN6	AGK	DKC1	AMDHD2	MICAL1	HEXB	HTRA1	U2SURP	NIPSNAP1	ECI1	LSP1	TMEM65	ALDH16A1	DPP7	ACP2	ACOX3	LGALS3BP	HADHA	FECH	TAPBP	SRPRA	TBC1D22A	CLCN6	ABCF1	NUP210	NDRG1	UGP2	SLC6A9	NDUFB1	GLUD1	TAP2	LARP7	ME1	HCN1	RANGAP1	LARS1	ACSBG1	RIPK1	CD82	GBA1	ASCC3	ASRGL1	FAM210A	MAX	STK38	RPL29	VIPAS39	PLCB3	RAPGEF4	BMP2K	DOCK8	SLC6A11	NDUFB10	DDX39A	HCCS	CMAS	SOD2	RPS17	TMEM115	MPC2	IPO9	GLTP	ABHD12	ATG9A	AK4	OGFR	EXOSC9	RAB27A	UBE2Z	PTPRC	SFXN5	TST	CLN3	CSRP1	FEN1	GLB1	IARS1	TOM1	PELP1	NDUFA8	RBMXL1	JAM3	THEM4	COMT	SLC1A3	CPNE3	HEXA	ADCK1	CPSF7	MNDA	TOR1B	NDUFB7	OCIAD1	ACADM	KPNA2	LLGL1	CLYBL	PSME1	YTHDF3	NEFL	LY86	MCM5	DLD	SP110	DNTTIP1	TOR3A	ABAT	CD74	LAMP2	ACTB	SP140	GLO1	TRIM47	GNG7	HIBADH	TTYH3	GHITM	VPS41	NDUFA2	HSDL2	POLR2G	CNOT11	ACAA2	HIBCH	RPN1	LGALS3	MRPS27	LYAR	PTP4A1	ACSL6	PRDX4	NDUFA13	RPS5	GPD1	PAOX	BCAS1	SND1	GLRX3	GK	FAM177A1	BAG1	FADS1	FBXO2	ASPH	EXTL1	PGM2	CYC1	PPOX	UAP1L1	TRIM25	SIRT2	MAP1A	YIPF3	SMAD1	CNP	ALDH1B1	G3BP1	SDHB	ARHGAP25	CTPS1	SLC15A3	SMG9	GFER	PDHX	ITGA5	NDUFB8	MAN2A1	ALDOC	SEC23B	VPS16	KCNJ10	COX6A1	NOP10	SIL1	UBA6	PCCA	MTHFD1	TMOD2	C1QC	ACO2	RPS16	CHN2	SF3B1	COPE	RHOC	EDC4	SLC25A4	CAD	HNRNPLL	UQCRFS1	NASP	C1QA	CHMP2B	RIN2	PRTN3	MAG	PRPF6	PSMB8	EIF4A1	HSD17B10	LYRM4	MOSPD2	PLP1	NDUFAF2	LPL	LRRFIP1	FAM162A	TFAM	PPP3CA	CLCN7	UPF1	SPTAN1	ATP2C1	UBE2J1	PRPF19	NDUFA5	PMPCB	HVCN1	PDHB	NDUFAB1	NDUFB9	MICU1	RPL22	RPS3	COX7A1	UQCRC2	MCOLN1	BROX	PSMD11	TAF6	AQR	ARCN1	APRT	MMAB	WWP2	ARHGEF6	DGKZ	RANBP2	ITGAX	STAT1	IVD	ATAD1	CAPRIN1	TCEAL3	MPV17L	SLC25A3	AP3S1	GALNT2	BRSK2	NUP107	NDRG2	CHCHD6	CISD1	SLC25A18	NADK2	UBL3	ERAP1	SF3A1	ELOVL1	DTX3L	HAAO	NDUFV1	UQCRC1	PLEKHM2	MAP1B	PRKRA	AKR1B1	PDHA1	CMTM5	SUCLA2	CTSZ	CASP7	POLDIP2	MAP6	ENPP6	FH	MAOB	DDX3X	BCKDHA	MAP2K5	WARS2	KCNJ2	GLUL	BDH1	SLC25A22	PKIA	IFIT3	NFS1	ALDH1L1	NEFH	CYCS	SEC13	IFIH1	INA	APOO	ALDH5A1	CCT6B	EIF2AK2	DHDH	LETM1	RHOB	ATG16L1	PEPD	SLC30A6	RMND1	ANXA11	CS	SRPK2	RENBP	SEC24A	GID8	SLC50A1	IDH2	SLC32A1	MTAP	PSMD7	UQCRQ	SLC25A11	SLC25A12	ACOT7	GLA	HSP90B1	CNDP2	CREG1	RPS20	REL	ALDH4A1	ACYP2	MTFP1	PLOD3	PSME2	RPL11	AK3	SHKBP1	RPS25	STAM	NHP2	SHC1	CADM1	EML1	NDUFS5	MRTO4	COX7A2	LCP1	TBC1D10B	SLC25A20	UFL1	SPNS1	ATP1A2	LONP1	UBE4B	LGI3	EPHX2	RRAGA	CPSF3	GLYR1	GIT2	ETFB	FAH	IMMT	COA3	NDUFA9	NDUFS1	ACTR2	TPRKB	AUH	LIG1	AHCYL1	GSTO1	LRRC20	SEC23IP	NDUFB5	JAK3	TBXAS1	VPS36	FBXL16	MRPL32	RPL12	MRPS21	SRM	NDUFS4	SRSF3	DLST	KIF21A	SIRT5	SLC1A2	PLPP3	TUBB4A	PDXP	OGDH	RUFY1	PSMG1	GAD2	WDR45	PSMD1	MRRF	ZFR	BPHL	PVALB	SRRT	CMTR1	GPD2	CLIP1	RIF1	GSTM1	SLC25A25	ABCB8	MARS2	SHMT1	ECI2	KRAS	SLC4A10	ANLN	RPL34	PI4K2A	ANK2	GOT2	AGPAT4	DOCK11	PACS2	MDH2	MRPS31	SUCLG1	VPS39	NDUFB4	FAHD1	ATP1A3	COLGALT1	YBX1	PLEK	PRDX5	ANXA4	MAPT	DDAH1	RPS18	FKBP5	FMR1	DLAT	PKN2	VDAC1	OGFRL1	NSUN2	HTATSF1	COX5B	NDUFC2	IGSF6	MAP2	ACAD9	SACM1L	HEPACAM	CD48	ISYNA1	PPT2	GSTK1	ETFDH	OPA1	RPS10	GATAD2A	NDUFS7	COPG1	SNRNP200	COQ9	MTCL2	UBE2J2	TUBB3	NDUFA4	DTNA	CACYBP	COX6C	NUCB2	NDUFS8	SLC44A1	DPYSL2	GSTM3	ILF2	RPL19	CSNK1D	STK3	COX6B1	NDUFS6	ABCB7	CCDC51	SPTBN1	AFG3L2	AIFM1	NDUFA12	MAOA	SLC4A4	GRPEL1	SFPQ	SCRN1	PSIP1	PTBP3	TUBB2A	SAMM50	GCDH	MOV10	SUPT5H	SYMPK	MT-ATP8	SLC25A19	DNAJC2	KPNA3	ISOC2	MAPKAPK3	LAMTOR3	NUMBL	MICALL1	UBTF	SDF4	GSR	CASKIN1	CLPP	SCCPDH	BCKDHB	ABHD6	GMPPA	COX4I1	RPL28	NDUFA6	SNTA1	ATP1B2	GPX4	WDR48	NOP16	UBR4	GCC1	MYO9B	LRCH3	TK2	ACSS2	GRIA2	NDUFB3	LGALSL	GDAP1	HK3	GSTM2	CRYM	YBX3	GDAP1L1	BSN	TOLLIP	NCL	CNOT1	PSMB9	RNASEH2B	DHRS4	ABHD10	AP3S2	TPPP	MEPCE	PSEN2	RPL17	RPSA	OSGEP	FIS1	RPS28	OXA1L	HNRNPK	RTCB	FBXO22	PPP1R14A	SLC2A8	CAND2	AHCY	CTSH	RPS15A	BOLA2B	CSTF3	IDH3G	STXBP2	PHYHIPL	DPYSL3	NOP56	RPL7L1	RAB11FIP5	CHCHD3	INTS3	KCNA2	MOG	RPL10	TRIM2	DNMT1	PSPH	MFF	NECAP1	DDX3Y	SLC25A24	CD99L2	PRDX6	HK1	SCARB2	ENY2	NOP2	TDRKH	SGIP1	CKMT1A	CMC1	SSR3	LSM12	TMEM126A	CTNNA1	SNX27	ARFGAP2	SLC38A10	NUDT16	PDPK1	TBCC	SMARCA2	RRAGC	SAMD14	GBP2	NDUFS3	ACADL	BNC1	CPSF1	CLPB	NSUN6	PSMB3	TMEM35A	MTA3	DHX58	EPN3	UBASH3B	PLSCR3	OPALIN	SYN1	WDR5	G6PD	UCHL1	GSTZ1	CALB2	SRFBP1	SVIP	HLA-DQB1	RPL18A	ATP1A1	HSP90AA1	TPPP3	GCAT	RAD23B	ADD3	MACROD1	SMARCE1	NOP58	TXNRD1	CEND1	PDE1B	RER1	LY6E	AQP4	PDK2	ATPAF1	PTER	KYAT3	HSPA9	FNBP1	NDUFS2	GATB	SZRD1	KHK	HSPD1	SYN2	SLC7A10	NDUFA10	REPS1	DOCK2	C1QB	CDC16	CPLX1	RBM8A	PCBP2	MRPL46	TBRG4	NUDT16L1	OAT	DLG4	DLG3	GNAS	PSMC5	RPL3	TUBB6	LIMK1	HNRNPA2B1	TRIM32	NOL3	DHX9	CDK6	NFASC	ERMP1	SMC4	HSPA4L	L2HGDH	IKBKG	ARAP3	GALM	ATP1B1	HSPA12A	NDUFB2	RTN1	PDPR	MAN1A1	STOML2	MPP2	PFN2	SLC2A13	MTCH1	PDIA6	MRPS9	ANK3	TUBB1	IGSF8	MOBP	SNAPIN	SMG7	TRIP12	RPL13	GM2A	MTFR1L	ITSN1	GPHN	TNFAIP3	CAB39L	MYO1E	TLK2	ERGIC3	HSPA5	CDC40	CALR	DPYSL4	SYCP2	PSMB5	SKP1	PCCB	SEC11A	SRSF5	ATP1B3	RELA	SNCB	RACK1	ACSS1	CCDC90B	PFN1	NUP62	CPSF6	PTBP1	COQ7	ADD2	GALK2	HADH	HTRA2	RPS11	VPS37C	TAF8	KHDRBS1	TAX1BP1	VDAC2	TREX1	ITGB5	NT5M	RPS8	PHYHIP	UCHL5	PARP9	SLC25A13	PPIB	NCF2	PSMB4	LUC7L3	AP3B2	EIF4A3	RPL14	ANXA5	TSFM	EIF3A	RYR2	GJA1	CBX5	TERF2IP	BRAP	TMEM11	DNAJC11	PIP4K2A	RPS9	MRPL12	PALM	MRI1	GLS	GMIP	HDAC3	MTO1	SFXN3	MTCH2	ABCB6	MSH6	GAD1	TMEM63B	CD47	AGPAT5	TM9SF4	ARPC4	NDUFAF3	NDUFB11	PFKP	XAB2	PPP1R8	SLC6A1	RPS3A	RBM5	GSTP1	HNRNPA3	TAGLN2	SERPINH1	AHSG	EFTUD2	CUX1	ABCF2	SLC12A5	MT-CO2	HNRNPH1	PTCD3	NCAM1	HIP1	DUS3L	ARMC10	HIGD1A	RPL18	TBC1D4	ACADVL	KHDRBS3	MMAA	HSCB	SNRPA1	LDHA	LMAN2	RPS4X	TREM2	CDC73	ATP13A1	CAP1	MIGA2	ACOT13	RPS19	ARHGEF7	GMPR	BRCC3	RPL6	PTK2B	ARFGEF3	RPS15	INTS4	MAN2B2	KBTBD11	CAMK2B	TARDBP	DECR1	COPB1	PAXBP1	KARS1	RAB3C	GAR1	RNF31	GNG2	POMGNT2	PTS	VHL	KCTD16	CFL2	TBPL1	CAPN1	ATP7A	HNRNPAB	CLCN4	WDR11	ARF4	PPM1F	CYP46A1	TIMM22	MT-ND5	EXOG	PSAT1	SAMSN1	RALA	COPB2	PCIF1	PEA15	SAE1	UFC1	PYGL	SCLY	TNS3	PLCL1	TLR2	SARS2	ABRACL	PPIE	MTHFS	DMXL2	RPL4	TOMM70	ABI2	SETSIP	MT-ND1	RPL21	ATP2B1	SNRPF	CUTC	MPHOSPH8	HSD11B1	WDR81	SLIRP	NUBP2	DUSP22	USO1	NENF	CALB1	CHCHD7	OMG	SGPL1	ERLIN1	DALRD3	FAM98A	AGO1	PDP1	S100A1	RPS6	MCMBP	UBA2	CAPN7	MT-ND4	RBBP7	HINT3	LRPPRC	POLR2B	VAC14	DBN1	TIMM8A	PGS1	MAGT1	CDK9	GNG5	DNAJC6	CD180	HDAC1	TM9SF3	SRSF1	TM9SF1	NUP54	DAD1	HS1BP3	DDOST	SLC30A7	NDUFA3	WDR33	TLN1	AKR1A1	NAXD	USP48	PPP1R1B	KLHDC10	IARS2	MRE11	RPS26	RPS23	SNRPA	NRDC	CACNG8	MT1A	PPIF	NFU1	NPEPL1	PACS1	ACAD8	SMARCD2	SUN2	DPYSL5	TCOF1	IPO11	PGM2L1	NXF1	CTSD	PNPLA2	TOR2A	PYGB	MPST	TSC22D4	UBL7	CHID1	STX8	NAMPT	PDIA4	ATP6V1G1	TVP23B	CAPZB	ATP8A1	LIN7C	ATXN3	CTR9	JOSD2	PPP3CB	SAAL1	TRADD	RPS6KA1	PFKM	PNPT1	RPAP3	DDX39B	FLII	DAGLB	P2RX4	HECTD3	CBR1	CTNNA2	CACNA2D1	KIAA1671	TTPAL	ATP2A2	TMEM214	LTA4H	GCSH	UMPS	COPG2	SNCA	HNRNPUL1	PPP1R9B	RCOR1	BORCS5	WASF3	RPL26	SNRPE	PSME3	TMEM165	PSMA3	CLDN11	ADI1	TIMM13	AP3M2	TUBA1A	CD86	TMED5	ABCE1	TAP1	CBFB	CCDC93	ISG15	KCNAB2	SPOCK1	RPLP2	SPARCL1	PRDX3	CRYL1	STIM1	HMGCS1	ITPR1	EEF1G	PPWD1	MAN2B1	PPP2R5A	PSME4	SRPRB	TOR1AIP1	STARD3	RTN4IP1	ALDH7A1	GSAP	RAE1	NDE1	FNBP1L	ALG2	ARAP1	TOMM40L	HSDL1	PSMD6	CTU2	EHD2	TFRC	TBL2	HYOU1	PHKA1	DR1	SRSF2	MCU	PIK3CB	EPN2	TMEM50A	DNAJA4	CSDE1	FGF1	RPL35	ZC3HAV1	VAMP3	ARL1	DLGAP4	SH3GL2	CLTB	SIPA1L2	FLI1	FAM120A	NRAS	ANKRD13A	PSMC2	IRF3	ERP44	PNKD	RPL15	CDC42BPB	CASP1	EIF2B5	NCDN	IDH3A	PCSK1N	RPS2	MRPS5	RPS27L	CFDP1	HPS4	RAN	MRPS36	MANBA	MTX2	SNRPD2	FTO	TRAP1	UBE3B	SYNCRIP	PTGR1	CIRBP	CLN5	SLFN5	CAP2	ACAT1	NAGPA	DNM3	XPR1	PSMD13	NEBL	FRMD4B	UBXN7	RAB3B	SNCG	JTB	DNAJC16	LAMTOR2	CTBP1	RBBP5	GTF2B	ME3	GFM1	TMEM106B	MAN1A2	P4HA1	TRAPPC3	UQCC2	RPL30	FGGY	MRPS15	PDXK	DDX17	CAMSAP2	PXK	GABPA	TMUB2	ACAD10	CSTF1	PRX	STX4	ETFRF1	PHB2	HPS1	SUMF2	IBA57	P4HB	HNRNPU	GOLPH3L	IRAK4	DIRAS2	CDS2	NPC2	CDC42	CDS1	NPTN	OPA3	COA6	SEC11C	ACADSB	SLC12A2	CORO7	ALG14	DIS3	PSMD3	CYB5B	SLC37A2	CNN3	TOP1	PLXDC2	SMARCB1	LCN2	RPS27A	PPP2R1A	PRPF3	AGO2	SV2A	PPP2R2A	SLC8A1	SMIM1	SH3KBP1	SEC31A	PPP4R1	GCA	SMARCA5	ARFGAP1	ABHD11	SIPA1	BCAT1	PFAS	LZTFL1	FADS2	SEPTIN8	HNRNPA1L2	BORCS6	PLGRKT	CNPY2	ACY1	ITPR2	PSMB10	TSPAN2	SNAP29	STX12	ARRB1	DLG2	FBL	ADAP2	FBXO28	BLOC1S2	XRN2	IKBKB	OTULIN	TIFAB	SSR4	RPS14	CAPZA2	NELFB	WDR7	HSPH1	ATRX	CDH2	CNTNAP1	RPS13	SELPLG	INTS2	BCCIP	PSMC1	EML4	NDRG4	HNRNPH2	MAP2K6	DNAJB2	RBM17	NBEA	SLC7A5	QRICH1	COX7A2L	RAC3	TRAM1	AGPAT3	RPP30	RPL36	MLYCD	SRSF4	MCUR1	ASS1	ARMC1	UQCR10	PTPMT1	ADPRH	PRDX1	METTL2A	ATP6V1G2	SPRYD7	YLPM1	FADD	TIFA	HYKK	PEX5L	AKT1	SERPINB1	DPH5	THUMPD1	DLG1	IL1RAP	NFKB1	MSH2	MAD1L1	EXOC5	CA14	SLC25A5	MAPKAPK2	SGSM1	EPHX1	UGGT1	CPLX2	RPL7A	GDI1	DHRS3	PAFAH1B2	DHODH	OTUD7B	COX5A	ADD1	PURA	MDH1	MBD3	VARS1	ACTR3	SLC25A51	IAH1	CDK4	UQCR11	NUP133	EFHD2	BCAS2	IFI35	ANXA7	SCG2	LARS2	MRPS23	NRBF2	SYN3	KHSRP	ARL3	PIK3R4	PHF11	ABCB11	EIF6	MIPEP	MAP1LC3A	FXR1	EIF4G1	ATP2B2	COG5	DENR	TRMT10C	SNX12	TMEM256	PPM1E	RANBP3	PLCXD3	GORASP2	TDRD7	DCTN3	GRK6	VDAC3	VTI1B	CBR4	ISY1	CPT1A	VPS18	KLC1	SLC38A3	CAMKK1	TNFRSF1B	HEATR3	LMF1	ACOT2	SIRPG	RRAS2	TPM4	MAP7D1	ATP2A3	ATP6V1D	PRMT1	GOLGA5	ERP29	ILF3	CCDC60	IST1	TRIM5	NTM	RPL27	ANP32B	FKBP1A	ENSA	TTC23L	CLIC4	MYG1	RIMS1	LEPROTL1	STK16	PSPC1	EIF5A	BAX	IRF5	COX7B	SH3GL1	CLCN5	LAMTOR5	THY1	YPEL5	DYNLT1	API5	NACA	APOE	EIF5B	RAB3GAP1	SURF4	VPS37B	DDX6	MRS2	GAB1	APPL1	SCAI	CRMP1	MRPS7	CCT8	ACSF3	ARRB2	CCDC124	GTF3C4	WDSUB1	COG4	SSB	RBSN	CASP6	VSNL1	MLX	NT5DC1	EXOC6B	C12ORF57	RPL24	MTMR2	EIF2A	MAPK3	PSEN1	SORD	ITGB6	SNRNP70	GFAP	RUVBL2	HSPA12B	LRRC25	NUP93	PURB	KLHL9	XRCC5	CELF1	SMPD4	MT-CYB	LARP4B	IMPDH2	SRP19	RAB5A	DDX1	GNAZ	PSMA6	ATP9B	KTN1	NEK9	GALNT7	SLC25A46	CNR1	LEPROT	SNRNP40	RPA1	ANKMY2	SDHA	AHCTF1	NT5DC3	GABARAPL2	APAF1	SMYD5	PABPN1	TMED9	ADK	EXOC7	TMX3	CRYAB	HSPA2	GOLGA4	CCND1	EIF3I	TBC1D8B	ZNF598	TUFM	CBLN1	EMC3	XPO1	CHGB	MICU3	IQSEC2	HDHD2	CLPX	GOLGA1	CDC42EP4	DDX5	IRF2BPL	SMAP2	CTBP2	CAB39	WDR6	MTX1	RSU1	DYNLRB1	HSP90AB1	ZNF148	PARN	ASL	VWF	LSAMP	FERMT2	ASCC2	PSMB2	NDUFB6	ABCA9	NT5C3A	ATXN10	CTNND2	RAB3A	DDC	DBNL	CPNE6	COG7	RBM47	EML3	SNF8	SEPTIN11	PPP2R5C	SYNJ1	SRR	EEF2	PPP1R12A	PLAA	GNG11	SEPTIN3	SURF1	STT3B	TUBGCP3	PSMC3	CD84	SOAT1	SUPV3L1	UBE2O	YARS2	CPT2	QKI	DNAJB14	ENDOD1	CHMP5	EXOSC2	SLC25A23	SMARCC1	PAPOLA	HADHB	SEPTIN6	LANCL1	SDF2L1	TIMM23B	XRN1	DARS1	DCXR	SULT4A1	PAM16	RNF20	PANK4	PA2G4	BLVRA	FXYD7	RPL38	HNRNPL	OSBPL1A	SHOC2	REEP5	CCT5	DCP1A	CSTB	SLC36A1	TXNDC5	YWHAH	SMIM8	MCAT	EIF3F	PKN1	BCS1L	RTN3	ADAM9	EIF4G2	HM13	CYTH1	TRIM28	COPZ1	FUS	MAPK14	PBXIP1	KIAA0513	COTL1	IDI1	ANP32E	PFKFB2	ARHGDIA	AS3MT	CEBPZOS	NCOR1	ATAD3A	STAT5B	EIF4A2	DPP6	TIMM10	MTIF3	EXOSC5	GRM3	CNOT10	RPL8	ACACA	ACOX1	CA2	CDC23	FARSB	MVB12A	C1QBP	TIMM9	EWSR1	EXOSC1	ARF6	PPP2R5E	CHST7	ROGDI	ANXA6	SSRP1	SNU13	RPS6KC1	FUOM	MRPL40	QRSL1	NRBP1	ELAVL1	MRPL47	UEVLD	STAG2	AP3D1	NUP160	ALDH1A1	DCLK1	HPCAL4	DHX30	TRMT2A	SLC3A2	TFIP11	PPP1CA	SF3B3	NDUFV3	GDPD1	MCCC1	CARS2	TPK1	PARG	TERF2	BCLAF1	GUSB	HSD17B4	ACOT11	TMX2	RCBTB2	XIAP	ABCD1	RNPEP	PLCB1	SLC27A1	SLC9A7	THTPA	SLC2A5	NPTX1	HPF1	DDX21	ARIH2	ARPC5	ANKH	ATP6AP1	ZBTB8OS	IDH1	SLC1A4	MADD	DDX46	FGG	KIF5C	PABPC1	SLC39A7	DNM1	CRELD2	UBXN1	PHKA2	CCDC127	CYTH4	SEPTIN7	SPTLC1	LSM8	PRKCG	BUB3	NUP88	RBM25	STK10	ARHGAP35	FAM3C	DDX19A	COQ5	MRAS	CSNK2B	SPCS1	MANF	CCAR2	UBE2H	FXYD1	PPIL2	NHLRC3	SLC14A1	PRPF31	UBAP2	TBC1D15	ZC3HC1	PPP2R1B	HEXIM1	PCYT2	SMG1	STX1B	CRAT	TRA2B	RRP12	PDE10A	ARFIP2	SDHC	ECSIT	GDA	COX15	RAB3D	PRMT3	B3GAT3	SLC35F6	NADK	ANAPC1	TCEA1	IVNS1ABP	YAF2	AP4M1	FN3K	FAM185A	INTS10	GNS	TTC38	SEPTIN2	SEPSECS	GABRG2	DMTN	PRCP	NELFCD	ZNF335	GPLD1	PIGT	CLEC4C	DEF6	SIGLEC8	CEPT1	MYO1C	UNC119B	PLRG1	RNASE4	LRRC59	CRK	ATP9A	TSPAN31	PTP4A2	RNASEL	UBL5	XYLB	SLC8A2	NCOA2	TRMT6	NCF4	SPRYD4	TRANK1	GRB2	DNM1L	NQO1	UCK1	SCN9A	PRPF4B	FHOD1	CDC37	APLP2	TM9SF2	DPP3	KPNB1	SYNGR2	MRPL28	ACCS	PSMB7	TEC	TMX4	MKNK1	FUNDC2	RBBP4	APOOL	OSBP	PMPCA	ENO2	RNH1	NELFA	UVRAG	PSMC4	ARID1A	RPS29	NDUFAF4	MGLL	SYNPR	GNAO1	GABARAP	DENND4B	STUB1	TRRAP	OXCT1	RAPGEF2	ITM2B	OPLAH	WDR13	CHMP6	SYF2	ARHGEF1	NCS1	ITFG1	NCALD	TOP3B	GPI	NUP98	PRKAR2B	MYCBP2	SF3A3	MTMR6	PARVA	EXOSC7	TRIM33	SMPD3	FNDC3A	AKAP5	DCK	SRSF9	MRPL55	OCRL	OTUD6B	RRBP1	CLCN3	EEA1	ACER3	SMARCC2	MSRA	CORO1A	MTR	STK24	ERI3	RAB2B	TXNL1	SNRPG	CTSA	CORO2B	OS9	PUF60	IRGM	SAMHD1	PARP12	IDS	ARID3A	EXOC2	ISCA1	GNG4	OSBPL3	SCO1	PSD3	HGS	TMED3	DBR1	ARHGEF12	EIF1AX	SYP	SFT2D2	F3	THOC6	PYCARD	COX7C	PLXNA4	NDUFAF7	ZNF706	SURF6	NDUFA11	DIS3L2	GNG3	NARS2	NEMF	NUDT5	ADSS2	TRAPPC2L	PNP	MLXIPL	TMEM104	TUBGCP4	NUDT2	MT-CO1	FAM136A	POU2F1	TMED2	NUP37	ACP6	CSNK2A2	RHOT1	DNAJC24	DPF2	CNOT3	PDK3	ADGRE1	SCRN3	RNASEH2C	ZDHHC6	RAVER1	MAP4K4	ARHGEF40	NABP2	NMI	TBC1D13	HKDC1	PNPLA8	IPO7	CDH13	HMOX1	PTPRA	SFXN1	BRAT1	LAMTOR1	SLC9A1	COMMD6	FXYD6	METAP1	HERPUD1	PHB1	PPP4R3A	LSM7	RNMT	ZZEF1	ARHGAP1	SLC17A6	PPTC7	EHD3	RABEP2	PDE6D	MAF1	BPNT1	RMDN1	ATP11C	COL4A1	GSTT2	SIN3A	PRPF8	NAA25	TMEM30A	ATCAY	MAPK9	SMCHD1	FXR2	MRPL3	HDAC2	RPIA	SBDS	MCCC2	SYNGR3	SMPD1	HIC2	POLR2E	NDRG3	DSTN	RBM14	NAP1L1	POR	ATP1A4	GOLT1B	GATC	CTSS	TUBA4A	MMS19	PBDC1	MAN2C1	ERH	FAIM	ITGB1	PUM1	GNPDA1	CAMKV	DNM2	NRM	GRIPAP1	MED23	PKM	CNOT2	TOE1	NANP	FYB1	VPS45	ENTPD1	YTHDF1	ARAF	GPM6B	EZR	CWF19L1	APH1A	VWA8	GATM	KDM2B	MTCL3	PIP4K2B	APEH	NUP43	MGAT1	SLC30A9	LASP1	KIF5B	WDR1	IFRD1	RPS21	SDHD	PDE1A	ATL1	LDLRAP1	MEF2C	LSM3	SMC3	AP2A1	MRPS34	ATG4C	MAGOH	PLIN3	ANKS1B	AP2B1	NPEPPS	REXO2	THOC1	RAB23	VPS4B	CAMTA2	ST3GAL6	SERPINC1	DERA	TP53BP1	SORT1	DFFB	CKAP4	PLA2G15	NUDT13	CD2BP2	CADM2	AIF1	GNAI1	TOMM34	LRCH1	SCAMP4	AIMP1	BAG6	B2M	PSMA1	FNDC3B	NAA15	RAB2A	AAAS	ILK	RABGAP1	SAFB2	SUGT1	CYFIP2	CCDC115	SPCS2	GNA11	TPRG1L	FAM50A	OXR1	MAPRE1	CC2D1B	PLEKHO2	TGFBR2	ZC3H4	RPLP1	ARPC1A	PLS1	ACBD5	RNF5	PTN	LPGAT1	PSMC6	TSR1	SLC35B2	TUBB4B	VAMP2	IRF9	CA4	KIF21B	WDR47	SMU1	METAP2	RASAL1	CBLN4	ESYT2	SPAG7	FER	DHRS1	ETV6	TPM1	PTGDS	RAB3IP	PIGU	NGLY1	CBL	HPCA	INPP1	GNB4	FRMD4A	KYAT1	SLC30A1	CAMK2G	PHF5A	C2CD2L	KIF2A	TOM1L2	COX20	TMEM119	FLOT2	MRPS17	EIF2AK4	SEPTIN9	SNAP91	DIAPH2	MAP3K5	MRPL37	TMOD3	RPH3A	FAAH	HYAL1	SRI	NAPG	RUVBL1	CARS1	STK39	PRKG1	GAA	HP1BP3	DCLK2	UBE3C	CHMP3	RSC1A1	NUDT7	PLAC8	ABHD16A	INTS1	HDHD3	CHIA	CDK13	FBLIM1	SDR39U1	YWHAG	RBBP6	SARDH	AKAP13	PRKAA1	CPSF4	NDUFA7	ZNF22	PWP1	HNRNPDL	FARP1	ZPR1	PLCD1	MARK2	GFPT1	CLTA	SNPH	NAT10	ABCB1	XPNPEP3	RPRD1B	NUP50	EIF1B	GLMN	NME3	TIAL1	AP1B1	ALG1	SNX29	UBE2G2	ARSB	LACC1	NAPEPLD	ATP6V1E1	FBXW11	PRKCA	ACTR8	CDK7	PPP5C	ISOC1	DPY30	GALK1	DBI	AGFG2	PPIL4	SGTB	GBP5	FAM120C	KANK3	SYK	NCBP1	SF3B6	DHX29	TARS2	RNF14	NECAP2	RNF130	ATL3	CAMK2A	DDX42	PADI2	CADM3	PCYT1A	STT3A	ARL6IP1	PDIA3	GANC	TXNRD2	FGD2	MARCKSL1	UBLCP1	ACBD3	ACOT9	AP2S1	CCAR1	GLG1	CIAO1	ACTL6A	MYD88	TCF25	SNX30	ZFPL1	HNRNPUL2	FUCA2	RAF1	CCDC30	CNTN1	NMRAL1	RANBP1	ZC3H11A	MON1A	TECR	FUBP1	DHFR2	SPI1	NSF	CTDP1	SLTM	RDH13	ATG5	HACD3	HNRNPF	PAK1IP1	TRAPPC4	WASF1	POLR2A	ZNF703	DYNLL1	TMEM175	FAR1	ROMO1	PDE3B	RAB22A	RBCK1	USP39	SIDT2	S100A8	SRP14	PLOD1	PSMD10	NKIRAS2	CYTH2	MPV17	OXSR1	CRIP2	WBP2	INTS8	TPMT	SCFD1	CTTN	SYNGAP1	EPS15L1	RBM42	RANBP10	CKAP5	PRPF38A	RABEP1	PRKD3	SMPDL3A	BECN1	NAA50	TKT	MVK	TTC33	SCN2B	CUL3	PCBP1	VTA1	CBR3	RSL1D1	SEC23A	ARHGAP44	DTD1	KATNAL1	SNX9	SLC35E1	SRCIN1	PPP3R1	CRELD1	RRM2B	CRYZL1	SLC25A10	PSD4	RAPGEF5	NLN	CLTC	LRCH4	LRRC41	TMTC3	GRN	PCP4L1	AKAP7	MCEE	POGZ	CCDC12	CD81	MTA2	BAZ1B	CAPN2	VSIR	PARVG	STXBP5L	RAP1B	PRRC1	MSI2	ENAH	CHCHD4	MAIP1	GBA2	RCN1	ARFGEF2	EEF1B2	SCAMP5	NACC1	DHCR7	ZNF622	NPL	RASAL3	DPY19L1	RNPS1	LRBA	ETFA	COASY	PIP4K2C	RAB8B	TAPT1	MT-CO3	HSD17B8	RALY	ALG9	CTSF	EDF1	RAB5B	PAIP1	IPO4	PCK2	MNT	FBXO4	PUSL1	C19ORF53	CUL2	GIPC1	ALG5	LIMS1	GRHPR	CSNK1A1	SF3A2	NOC2L	SIK3	ME2	TSPAN7	RGS22	ROCK2	NEDD4L	KDM1A	TUBGCP5	SLC27A4	SUMO1	GAP43	WDR77	AP2M1	ATP6V0A2	ISCA2	PAN3	PLEC	RTCA	KCNIP3	WTAP	TBC1D8	FCHSD1	MRC1	MGMT	AKR7L	EPN1	CDK11A	CALM1	CLIC1	GMFB	PIK3R1	GPR183	SLC38A1	CTSB	INTS5	PSAP	DAB2	MED29	INTS7	SCYL2	SRP54	GPD1L	UBE2L3	KCNK1	YIF1A	DYNC1I1	DHX15	ANKRD17	EIF2B1	NT5C2	TTLL13	RBM27	AP1S2	ASTN2	MIF	LSM2	PTDSS1	ATP6V1H	TBL1XR1	HSD17B12	PSMA7	ZNRF2	CETN2	OGT	POLR2H	RCC2	MX1	GKAP1	GART	EMC1	DNAJA2	STX18	MIA3	CD2AP	TNFAIP8L2	PNKP	CD200	BRIX1	POU5F2	COMMD4	PCLO	PLS3	GOPC	SERPINB6	PGGT1B	PPP1R10	TBCD	LARP4	DPP10	GSN	ABCG1	SRRM1	B3GLCT	EEF1A2	AP1M1	RPL22L1	SORBS1	AGAP3	CCDC43	MBOAT7	RAP2A	FMNL1	ANO10	STXBP1	GDAP2	ATOX1	UQCC1	TMEM50B	CNIH4	SERBP1	ABHD17B	DRAP1	CELF2	LACTB	PPME1	RHOG	DIP2B	RDH11	VCP	HOOK3	SYT7	ZFAND6	PON3	EIF2B4	KLC4	ZC3H15	URM1	BTF3L4	RGS7	MRPL43	CDK5	YWHAQ	CLIP2	MORC3	PGRMC1	CLASP1	PARVB	CARMIL1	NAPB	MATR3	PPP6R2	THOC7	SPOCK2	RASA4	UBQLN2	PIK3CD	ANAPC2	PTPRE	EMC7	GMEB2	NDUFAF5	CLDND1	XDH	MTOR	CAND1	SRRM2	STARD3NL	MPO	AMPD3	RPA2	DDX20	SLC16A1	HNRNPD	ZFAND1	SPTLC2	TBCK	NAV3	SNX7	BOD1L1	RNF40	GOLPH3	TKFC	ANP32D	GOLM1	ASAP2	SARM1	DERL1	KCTD12	MIB1	RFTN2	CDK17	MCM6	PSMA5	RBM3	PSMD5	SORBS2	NUP155	GNL3	PIGN	ANXA3	MFN2	HMGN1	LSM4	PPIA	ENGASE	PIGS	LAP3	MGST3	ZC3H14	BST2	RGS6	TANC2	DDB2	EIF2D	STAG1	HFE	CCR5	RIT1	GTF2F2	METTL1	CFL1	RNF11	ERGIC2	HDGF	MAGI1	PRKCD	RAB6A	PRPS2	CBX1	PROS1	TRMT5	DAAM1	RDH12	PARP1	POLR2K	CX3CL1	MED22	LGMN	SETD3	SNRPD3	CRYZ	UNC13A	PDS5B	KRT33A	OLFML3	MAP7D2	PCNT	POLR2C	MRPL2	ALDH18A1	ATP6V1F	EEFSEC	SUMF1	AKAP8	NUDT21	DNAJC3	UBE2R2	PDAP1	FLNA	AGPAT1	DDA1	BLOC1S1	VARS2	ATP6V1A	DAP3	EP300	BCKDK	RMDN3	LYPLA2	MEMO1	SYAP1	SNX15	PITPNC1	TXNDC17	SAR1B	ETF1	BSDC1	AVL9	HNRNPC	GPKOW	HNRNPA0	SALL1	MTA1	UBE2V1	DNASE2	AP4E1	AMFR	MACF1	PHACTR4	CWC22	LY6H	MVD	SBF1	THEMIS2	SQSTM1	EEF1E1	RIN3	AKR1B10	ATG7	USP14	ATP13A2	PICALM	RSPRY1	THUMPD2	SCFD2	AP2A2	CHD4	NAPA	PDK1	EIF4B	CDYL	MAPRE3	BTF3	UBE2F	PRKAR1A	THUMPD3	DYNC1LI2	MTTP	STAU1	PBRM1	SEZ6L2	SSR1	FBXL14	GNA12	ZMIZ1	USP15	GOSR2	PMM2	STIM2	AIMP2	EVL	ARPC2	NPLOC4	PITRM1	AAMDC	TIMM50	PTDSS2	TSG101	DNAAF5	FAM76B	HAGH	CR1	CDC42BPA	SLC2A1	TGFB1	RNF114	ABCC3	PRPS1	NUP188	SNX2	NISCH	ARIH1	ARHGAP12	RALB	LIFR	GGCT	ABR	AMPH	CLPTM1L	LRSAM1	MOGS	RAB9A	TMEM258	TRIM24	SPG7	COQ10B	GNG10	AIM2	TCP11L1	CCDC50	PPID	EHBP1L1	NCOA5	ADAM22	SEC14L2	TOMM22	MSMO1	CTSC	GATAD2B	SNAP25	PALLD	RUNX1	TIMM17B	MYO9A	CHMP4B	GGCX	MTDH	SLC25A40	STX5	STARD10	ZNF524	TRAF2	DNMT3A	MRPL13	MRPL19	MYDGF	CCT7	EIF3B	SF1	SUB1	PDLIM4	VPS11	EPB41L2	SF3B4	QPCTL	TOMM40	NBEAL2	COPA	TRAPPC11	PPP1R11	PDE2A	SRA1	TMEM167A	ADNP	MIER1	RAB27B	GGA3	AP4S1	EIF2S1	UBA3	RBP1	LPP	TSC2	PGM1	TP53I11	AP5Z1	CYBA	CDKN2AIP	THEM6	EXOSC10	BLOC1S5	MOB3A	ARPC1B	DDHD2	CCDC47	TSSC4	RARS2	ALOX5	RAB12	MRPS18B	APOBEC3H	FAM120B	SLC38A7	GOSR1	LENG8	DNAJB6	ECHDC1	BABAM1	NUP35	RAB33B	LGALS14	STIP1	IPO13	PLP2	B4GALT5	PIN4	HPGDS	MAT2A	MRPS16	TAGLN3	YIPF6	SLC35B1	CRYBA4	S100A11	NAXE	TBC1D9B	NFYC	UBE2I	KLHDC4	ERLEC1	WAPL	CUL5	RAC1	OXSM	TRAPPC1	RNF141	TTLL12	SCN1B	PAM	SGK3	KSR1	NUDCD3	ALDH2	POLR2J	SSBP1	TMEM87A	VPS8	RAB8A	SEC63	KATNB1	TRIO	TLR6	GAK	PEAK1	ITPR3	AHCYL2	PRKACA	COMMD7	NOMO3	IQGAP2	PARS2	TRMT44	LST1	SART1	HMGCL	ADCY9	CERS5	IGBP1	MYO1F	PPIG	BSCL2	PSMB1	TSN	SLC12A9	FGFR1OP2	ATP11A	UGDH	PIGX	RPS6KA4	HPS5	ANKRD44	CLPTM1	LAMTOR4	SERINC1	HGSNAT	ARSG	ARMC8	SAP30BP	MICU2	KPNA1	LBR	MSN	SSH3	MAP4K2	ARGLU1	ZNF207	GOLGA8F	MLEC	ATG4B	GUK1	MVB12B	DTD2	PCTP	GNB5	LTF	CYB5R4	DNAJB11	GALNT4	APOBR	TBCEL	TRAPPC13	PEX5	SLC16A3	TBC1D24	LAGE3	APBB1IP	ITGA6	UBE2B	LSM6	UBFD1	CARD9	SYT2	SNAP47	PGLS	NUMB	TUBGCP2	RFFL	ALDH3B1	PHAX	VAMP4	CD34	EML2	GGH	EHD1	MCTS1	MRPL24	SHPK	TPP1	CRADD	SELENOF	LNPEP	TNIP1	DIABLO	TRAPPC12	GNAL	ZNF740	LANCL2	AKT3	LRRK1	EGLN1	SRSF7	ACLY	PDCL3	CDV3	TLN2	RAB7A	LAMA1	PEX3	RABGGTB	MAP2K4	VPS29	RAB6B	ALDH1L2	CCT2	IRAK1	MED1	DHX36	PLEKHF2	DNAJC17	PPP1CB	SLC33A1	GNG13	ENO1	PLXNB2	SEPTIN5	RRAS	ALKBH3	NSFL1C	EIF4EBP1	SH3BP2	AP5B1	GDI2	ERLIN2	RHOT2	ZFAND5	KTI12	KDM3B	KIF1A	GNA13	GTDC1	FTH1	RPE	ARSA	SRD5A3	MRPS30	PTRHD1	CMTM3	CHMP7	COMMD3	STK38L	INPP4B	CRKL	FAM98B	EXOSC3	RHOA	USP9X	PSMG3	GCLM	ALAD	NRGN	RILPL1	THRAP3	VPS13C	STRADA	MBNL1	U2AF2	PCYOX1L	MATK	USP4	ADGRL1	GGA2	RBM10	IGSF10	LAIR1	SELENBP1	DPM1	PPM1A	PRRT2	RFC2	VPS33A	BRK1	TOP2B	PGAP1	PPIP5K2	C11ORF68	TMCO1	MYBBP1A	NCEH1	LGI1	GHDC	FLNB	ARHGAP30	HERC4	OSBPL9	CYP20A1	ARHGAP31	GLMP	FHL3	AGPAT2	HEATR5A	VPS28	TF	TMEM63A	TGFBR1	HBE1	TSPO	CHKB	BRAF	HNRNPM	NR3C1	WDR26	TLE3	LPCAT3	SMG8	EPHA4	CENPV	CHMP1A	RNF7	GMPR2	NHLRC2	DAP	SETD7	HDLBP	TXNL4A	MTMR3	HINT2	PI4KB	EIF4E2	BCL2L1	LRRC8A	ZFYVE21	ADA	CHCHD2	LCP2	ICAM1	SARNP	AGAP2	NCBP2	ARB2A	DIDO1	TGS1	TRIP10	TMEM143	SLC17A7	NAA10	MARK3	SEC62	ABL1	SMAD3	NLRX1	SRBD1	ARL11	WDR12	MTMR1	FBLL1	GNB1	RAC2	HBS1L	OSTC	VMA21	DYNLL2	SCRN2	CTNNBL1	CRNKL1	CAST	HS2ST1	BUD31	CTNNB1	RAD21	SCAF8	VTN	ANAPC4	NCBP3	TAB1	TRIM3	CLIC6	BASP1	SAYSD1	DNAJC1	CUL1	HK2	S1PR1	PLPP1	NUFIP2	CWC15	EMC10	IMPACT	SERAC1	YIF1B	CD300A	UBR1	DCTN5	IQSEC1	PPP6R3	YWHAE	MZT1	KIF3B	RAP1GAP	IL18	VPS35	DHRS7	GTF3C2	ROCK1	HCFC1	XPNPEP1	CHGA	RAP1A	KDM2A	MAP2K3	GOT1	AFDN	SMAD5	MYEF2	NUP214	CCDC6	UROD	TTYH2	USP30	UBXN6	SRP9	CLASP2	FCGRT	B3GALNT1	MTG1	ZFHX3	ALDH3A2	H6PD	TMED10	ST13	STK4	NTMT1	RBM7	EEF1D	HCLS1	BTD	GMFG	PPM1G	ITGB2	TBC1D10A	BRI3BP	PPA1	IPO5	APEX1	RFT1	WDR37	EXOSC4	NUDC	SNX4	GIPC2	APC	RAB11FIP1	TMPO	SNRPD1	CD9	DEPDC5	MARF1	USP7	LAG3	APIP	PLLP	YEATS4	NINJ1	ASH2L	EIF3K	NFATC2	MIEN1	NMT1	TLR5	ATP12A	ANKIB1	EPX	TXN	ADCY7	YY1	FMNL2	PLPPR4	RAB40B	SMNDC1	VCPIP1	CHORDC1	SH3PXD2B	CD151	MAP3K4	FAM76A	CACNA1A	EPB41L1	DNAJC5	CDC26	EOGT	SRP68	AP3M1	LMBRD2	UBE3A	ARVCF	KRT79	TBL1Y	UBN2	SNRPC	TLR7	CDC5L	DYNC1I2	SYNE1	GOLGA7	F13A1	CHD2	ALYREF	CKB	CARHSP1	TPI1	KPNA4	TRIM26	DIS3L	BCL2L13	ALOX5AP	PTPRO	PTRH2	PLCG2	COPS4	TRIOBP	TIMM8B	DNAJA3	TPM3	CCNY	AP4B1	DRG1	H1-0	RRM1	RCSD1	PRMT5	LIPA	DAAM2	DMXL1	SYT1	HMGN3	LAS1L	ADRB2	LBH	USP10	COPS3	RMND5A	MGAT4A	FKBP9	TACO1	PGAM5	PIK3C2A	RAB10	DNPEP	OGG1	TUBA1C	ACTR3C	MTPN	SON	CASP3	TMED4	KLHL36	TMEM109	TBCB	PTPN2	FCGR2B	RGL3	MYLK	PHF24	MANBAL	FNTB	SNW1	ATXN2L	HSPA1L	ABCB10	CFAP36	UBE2A	GALE	NT5C	GALNT1	LLPH	LMF2	LCLAT1	MYL6	BANF1	TAGLN	ZNF512	EXOSC8	F8A3	CCNK	PTK2	SYNGR1	ZYG11B	PGP	MGAT2	TRMT112	EGFR	SARS1	FTL	ARL15	MED28	IFNAR2	TMEM222	HARS2	DDRGK1	RAB4A	CCDC91	CUL4B	PYGM	CADM4	ABI1	PCBD2	TOX4	CDK2AP1	CD177	NUCKS1	MYH8	NCKAP1	RAB43	EIF3E	SH3BGRL2	ICMT	PDXDC1	PRPF40B	DENND4C	STRN3	AKT1S1	TOMM7	FLOT1	VASP	PDIA5	RASSF2	SPECC1	NIT1	MAFG	STRN4	N4BP1	ZFYVE26	TRAPPC5	RBPJ	CERS6	C5AR1	MECR	TGFBRAP1	TNPO3	NTAN1	POLR3C	MRPL10	LAMC1	ANAPC5	NAA30	PIK3R5	ESD	THNSL1	ZMYM4	S100A9	RALGAPB	PLD1	NUDT18	SNX5	PDCD6	GLB1L	PSMF1	ARFRP1	GTF2I	TRNT1	GANAB	EED	NQO2	ARL2BP	NCLN	LXN	POGLUT1	COMMD5	CCT3	ADAM17	TAOK2	DIP2A	SUCLG2	CLEC10A	TLR9	MTMR12	IGFBP7	ITPRIPL1	GGPS1	PIK3CA	TBC1D5	ENPP4	ZEB2	ARHGAP27	MLC1	RFC4	UBAP1	SPIRE1	NCK1	APBB2	COG1	CUL4A	ZRANB2	LMAN2L	OSBPL11	AAK1	ATP6V1B2	ELP2	SMC1A	STAMBPL1	ZFAND3	MRPS35	THOC3	ERMN	FES	STX17	C17ORF49	DCPS	MARCKS	FCHSD2	SLC44A2	BICD2	EVI2B	ZC3H13	PPP1CC	LIMD2	CHTOP	KCMF1	RABL6	SLIT3	ORMDL1	MRPL1	PTPN18	SUSD3	MRPL11	PPP1R18	CTPS2	PSMD9	PDE4DIP	FAM20B	CTU1	PFDN1	PCMT1	VRK1	RNASE2	APOD	BLOC1S6	ZFYVE27	GNL1	NAA35	FNBP4	ACSL5	PCID2	SNRK	XRCC6	PDE4A	PAQR7	CYLD	CHMP2A	UFM1	TBP	UBE4A	SCP2	BTK	LIN7A	BRD2	PIK3R6	ARHGEF2	EXOC8	PWWP2A	TMEM176B	ZMAT2	RRP1	RGS3	CSNK1G2	TES	CSF1R	RAD50	SEC61A2	SEPHS1	KPNA6	FNIP2	PRPF39	COMMD8	FAF1	ZC3H18	ENTPD5	MOB2	TRMT1L	PIP5K1C	ARPC3	GRK2	BMPR2	TFCP2	CDK1	ITGA9	TSC1	ADH5	GOLIM4	PES1	TRMU	MRPS11	JAK2	BPGM	PRG2	CAMSAP1	VAT1	AKAP9	MRFAP1L2	TJP2	COPS2	CLEC3B	PARL	THOC5	CRYBB1	HAX1	FAM107B	METTL3	TATDN1	C1QTNF5	EPM2AIP1	MINPP1	TFB1M	PSMB6	ADCY2	UBN1	PUM2	VKORC1L1	STRN	XPOT	RHOQ	GPR158	CYBB	SLC25A15	PGM3	YME1L1	DARS2	GTF3C1	TALDO1	PMM1	IFI30	PTPN23	BNIP2	POFUT1	ADAM23	SUPT6H	DENND6A	CASP8	FRY	AKAP10	LRRC40	RANBP9	ATAT1	VPS4A	ABCC1	ARL6IP4	VKORC1	GSK3B	MAPRE2	SOD1	RDH14	RBBP9	TOMM6	TSPAN14	SIRT3	EDC3	SNAP23	SNX18	UCHL3	SLC38A9	MTPAP	SH3GLB1	ANXA1	ACTR10	PAK1	ATPAF2	HAPLN1	FOLR1	TSR2	IRF8	EEPD1	MAP4K3	PENK	ATG12	PHPT1	CHUK	RABGGTA	RAB14	NF2	SLC6A7	SMPD2	ECHS1	PEX11B	ZNF830	GLRX5	THOC2	GAS7	DPCD	UBAC1	EPS15	UBAC2	RAB31	CCDC167	CD1D	VAV2	PSMA4	NLRP3	TXNDC12	COMMD1	DCP2	ELP3	OCIAD2	ENTPD2	KCNMA1	EIF1AD	DCAF7	TXLNA	TRAPPC6B	LSM5	AMZ2	AZI2	WDR45B	RFK	FHIT	YES1	ACSL1	DCTN4	MYO18A	VBP1	BYSL	RASSF5	MECP2	POLR2M	GTF2F1	PGRMC2	RAB11B	ICAM5	PRDX2	DAZAP1	AARSD1	SGTA	CPOX	CAMKK2	RAB34	SLC41A3	RAB18	GGT7	SP3	BCAS3	MERTK	PITHD1	SH3BP1	COQ3	USP12	DNAJC19	COMTD1	STX2	LRRC8D	COA4	SV2B	LHPP	CDKN1B	WAC	UBE2E3	RFTN1	TBCA	ANK1	TRABD	KIF3A	TPM2	PEX19	NEMP1	FIBP	SCRIB	STXBP5	NSMAF	TTC7B	SEC22A	HPS3	DOLPP1	HUWE1	TOR1A	BNIP1	QTRT2	CALCRL	DHX57	FDPS	TMEM245	M6PR	CRIP1	BORCS7	UBAP2L	STAM2	SLC25A35	IRF2BP2	PIKFYVE	SEC61G	RALGAPA1	GTPBP4	BOLA1	CASK	CASD1	NUDT9	TTC39B	PTPRJ	CDK2	DPAGT1	EIF3L	IFNGR1	PIR	ARMCX3	STK25	KAT7	EPPK1	GPR107	EXD2	CALHM2	KMT2C	PPP4C	SIRT7	PPP4R3B	AIP	TRAF3	FASN	C3	GNG12	NIF3L1	RUFY3	CAPN3	HIGD2A	COPS7A	PFKL	FARSA	SMC2	SIAE	NBN	SENP7	FUNDC1	NOL7	IMPA1	SAP30L	FAIM2	NCF1	PLXNB1	FAM114A1	ELP4	NRF1	MGST1	FCHO2	CA1	HSPB1	MEA1	FGD3	AKAP1	NPM3	NEDD8	AMACR	TOMM20	IMPA2	TSC22D1	ACP1	FOXK1	GDE1	DCAF8	UBA5	CTTNBP2NL	FLAD1	TMEM9B	EEF2K	CDIPT	RPS6KA3	SYT3	CEP135	NEDD4	CYB5D2	EI24	HPCAL1	ZMPSTE24	TWF2	PTPRD	ZNF330	SYVN1	SFN	BSG	PALD1	FOCAD	AKTIP	FYCO1	MOB1A	DIAPH1	MRPS18A	CMPK2	RAD23A	INPP5K	AOPEP	YWHAZ	MFSD10	SMIM14	NPC1	PGAM2	CMPK1	HMGB2	ABCD3	LIPE	DGUOK	HDAC10	RAP2C	EIF2S3B	MAVS	SLC29A1	GNAI2	PLEKHA1	DAPP1	PPT1	MFN1	CCS	SLC46A3	PRDM16	ANXA2	MRPL58	PDLIM2	GLDC	POLR1A	ELMOD2	ASPSCR1	FOXO3	EIF4E	PPP6R1	UBE2K	LMNB2	CWC27	PDCD5	ADAT2	STS	GIT1	CCDC22	NEK7	FMNL3	GRM2	WASF2	ACTA2	CD63	MAP2K2	TNKS1BP1	VWA5A	FXN	KIAA1191	ALOX15	CHST2	TRIM36	CAPNS1	MAPK10	GCN1	UBE2D1	SMAD2	GALNT16	POLR2I	SEPTIN10	TRIAP1	NUP58	FIZ1	XPO7	TUBB2B	NMT2	GNB3	UFSP2	PPIL1	MAPK8IP3	DPY19L4	NUDCD2	IQGAP1	TIGAR	PDCL	CTCF	MAPK1IP1L	PRNP	PAG1	DCUN1D2	EIF3G	MRPL45	LSG1	FN3KRP	SAP130	RPRD2	FBF1	MAL2	USP25	WIPI2	CACUL1	CLN8	OSTF1	ACAP2	PSMA2	CISD2	UBR3	WDR91	BZW1	RAP1GAP2	LETMD1	RAB3IL1	TOR4A	VCL	GPSM3	CHERP	DPP8	PLA2G4A	MACROD2	SLC4A1	KIF27	TYW5	HECTD1	MKLN1	ATE1	TMEM43	GGT5	DEK	NAE1	SLAIN2	PHF2	EDEM1	UBQLN1	SCN1A	RHEBL1	MAPK15	DOK3	PLCB2	FBXL15	STOM	ARL2	RRP9	DNAJC8	LRPAP1	C11ORF58	EIF4E3	ABCB4	SNRPB2	PPP2R2D	AACS	COPS8	EMC8	MOB3C	BAG3	CUEDC2	METTL15	RAB21	LDAH	ARHGAP17	MYCBP	PELO	PRKAB1	SH3D21	IMPDH1	MRPS28	SVBP	NUDCD1	GRAP	APMAP	TRPV2	ALG6	MRPS24	RNF214	EMC4	TAF2	G3BP2	FBXL20	PNN	MRPS26	PRUNE2	PPP2CA	PREP	GPR35	SIPA1L1	NFYB	SFR1	LYPLAL1	NUCB1	TOR1AIP2	DST	RNASEK	CWF19L2	RPAP1	ARL4C	SORL1	FBXO3	PRAF2	RBX1	BCL10	CPE	FCGR1A	EP400	SEC61A1	PTPRN	TIMP2	RAB9B	TIA1	PRKCB	TMEM209	MYL9	GRAMD4	ETHE1	RPS6KB2	VAPB	GMPS	HMGA1	ACAA1	PANK3	EIF4G3	ITPA	LPCAT2	HERC2	SLC7A7	TFE3	SERPINI1	PRKACB	PGK1	RPS6KA5	CAV1	RGS14	MAD2L1	ELMO2	RINT1	G6PC3	DOK1	TIPRL	ARFGEF1	EIF2S2	ENOPH1	LGALS1	SUN1	AFTPH	PAK2	MOCS3	GPAT4	SLC8B1	SNX13	VMP1	ORAI1	NUDT19	GPAA1	MAT2B	FRMD8	SRSF10	ARL10	PRPF4	DYNC1LI1	MAN2A2	SMAP1	EHBP1	SPARC	SAFB	CYP27A1	ADAR	HSPA14	LEMD2	USP5	CHAMP1	MRPL4	VAMP1	BCAM	RIPK2	SLC17A8	CC2D1A	RP2	LUZP1	IFT22	KDSR	BAG4	P2RX7	LRRC57	RHEB	PPP1R2	PRPSAP2	ERBIN	UBR5	SMARCD1	ITCH	CDC42SE2	HMOX2	RAB4B	CYB5R3	METTL13	EPB41	DDAH2	DDB1	DEPTOR	LEMD3	ZNF385A	ALG12	CTDSP1	NEDD1	ABI3	VPS26A	TJP1	TBK1	SKAP2	HOMER3	HSD17B11	YKT6	RSRC2	NFIA	PRRC2A	RBKS	EIF2B2	TBCE	IREB2	C12ORF4	USP19	TGM2	COQ6	CYP4V2	KRT15	PIN1	AUP1	CTBS	AK1	DOCK4	EXOC4	OTUD4	POFUT2	LUC7L	PTPN12	P2RY13	TIMM21	CLDN5	TRMT1	HSBP1	PREX1	USF1	TM6SF1	DPM3	STRAP	ELOF1	ACTG1	SNX14	TBC1D17	GNPNAT1	ALB	GALNS	REEP3	LZIC	CALCOCO1	ASF1A	PRKAR2A	PPP1R12C	EFR3B	SLC7A6OS	SF3B5	PIGK	MAP3K7	RTN4	MBLAC1	VPS37A	GLOD4	POLL	ETNK1	SAR1A	SASH3	UBE2M	WDR18	WFS1	FYN	CDK19	KIFAP3	MAP2K1	CNOT4	S100A13	SLC4A7	TTC7A	RNF123	ERC2	VAPA	BACH1	HAGHL	SLC25A1	SGF29	RAB3GAP2	CAMLG	SYPL1	GNB2	CDAN1	SH3BGRL	DCTN6	SNX3	VPS33B	ZER1	SCAMP2	PITPNB	DNTTIP2	CNNM3	ATP2B4	FABP5	GCC2	NIPSNAP3A	EIF1	CALU	PARK7	TMEM33	ASCC1	DCTPP1	FGD4	VIM	SVIL	ATG13	TBC1D14	JUP	LAMA3	MAN1B1	KANK2	ACOT8	CCM2	YWHAB	UNK	SWI5	STAT3	MAP1S	WDR41	GCFC2	ZFAND2B	AGPS	BOLA3	MRPS2	MED15	MOB4	VPS25	ADPGK	VPS13A	KRTCAP2	PATL1	CNEP1R1	PRKAG1	DNAJC9	ADAM15	TNPO1	RUBCN	EBP	SMAD4	MMGT1	RAB24	F11R	LDB1	LONP2	DHRS11	BOP1	CUTA	FKBP8	TEX2	MRPL38	EIPR1	ATG2A	SOS1	GTF2E1	DGAT1	HAUS8	SGPP1	GEMIN5	RNGTT	VAMP5	AMPD2	PDCD10	FIG4	ACTBL2	CSTF2	WDR83OS	NPRL2	EIF4EBP2	TPCN1	GAPVD1	CTNND1	PLCG1	CCDC9	MTM1	BCAP31	SH3PXD2A	CPNE5	TBC1D2B	CRIPT	SYNRG	UBR7	CD163	NARS1	SPATA13	MPDU1	PLEKHA2	MRGBP	FAM91A1	PXN	AGMO	ATG3	TRAF6	PPFIA2	FKBP4	TOM1L1	EARS2	TYROBP	SNX8	ZFYVE1	STMN1	GSPT1	NIPBL	CSNK1E	LAMB2	CTC1	SEPHS2	TRIT1	ATP6V0D1	ALG10	XKR4	DUSP7	ESYT1	BZW2	DDTL	PPM1H	BIN2	NAA20	IDE	TMEM164	GUF1	MON1B	CREB1	MFSD1	ACTR1A	GRIA1	TMEM38B	ACTC1	HINT1	RPA3	GNPAT	COMMD2	TCERG1	FUCA1	DHPS	TXNDC15	PIGO	LCK	ZCCHC8	DXO	KCTD21	SERPINE2	USH2A	GCLC	INIP	BNIP3L	RALBP1	ELMO1	STX7	DCTN1	LMNA	TRIM14	CNPY4	VTI1A	EIF3J	PLA2G7	CNOT8	TLR3	RAB5C	ADAL	FMN2	TSEN34	BAK1	RPS7	CCZ1	GSK3A	STAT6	ASAH1	CGGBP1	CORO2A	COG6	THNSL2	NEK6	ABCA1	CAMK1D	SMPDL3B	JAGN1	OLFM1	SPR	POLR2D	SCG3	KANSL3	MRPL41	OVCA2	ITGB3	AKR1E2	GAMT	SMCR8	TUBB	BLOC1S3	PLEKHO1	ALDH9A1	SSU72	TRIM65	APPL2	P2RY12	SRGAP2	RASA3	MRPL44	NFATC1	PTP4A3	MAP4K5	MTMR9	BIRC6	SIGMAR1	CORO1B	PLEKHF1	TMEM68	DENND1B	GPX1	SLCO2B1	ITGAM	TARS1	P2RY6	JAK1	NF1	FSCN1	ELAC2	CYP51A1	SLC4A2	DHRS7B	CSPG5	PNPLA7	SLC29A3	POLR3E	LDHB	RMDN2	PSMD4	VPS26B	KRIT1	BID	U2AF1	LSM14A	UCKL1	PCYOX1	RGS10	ATP6V1C1	FAF2	FCER1G	TMEM160	UBL4A	PAFAH1B3	BAD	MEF2A	OARD1	KIF1B	MRPL39	TSNAX	INF2	ITGA7	STX1A	ORAI2	BCL7B	TSPAN13	TAX1BP3	QTRT1	LPXN	FERMT3	SENP8	DERL2	AK2	GTPBP1	AAR2	ALDOA	FKBP3	ATG2B	VPS53	TAF5	SLK	ABCB9	MSRB2	KRT8	RCC1	TTC1	ANKS1A	MCRIP1	RXRB	SUMO4	TNR	PAK4	UBE2N	TMSB10	SNX17	RABAC1	TBC1D23	DCAF11	SARAF	ZFYVE19	HOMER1	ARL5A	GGACT	PPP1R14B	ABCD2	UBXN4	PGAM1	ARHGAP5	AIDA	EPB41L3	DEGS1	NT5C3B	PNPO	HLTF	CIAPIN1	SEC14L1	DYNLT3	CST3	ARHGDIB	ZNF24	TUT1	ECSCR	MYO1G	GMEB1	MCL1	PEF1	RWDD1	PTPN9	ATP6V0C	CANX	RABGEF1	GRIA3	MLST8	ENPP2	NFKBIA	DNAJB4	IL6ST	SLC25A45	DSP	PTPN1	ABCG2	UNC13D	THG1L	SYT12	TANGO6	ERO1A	OSBPL10	ITGA1	CYB5R1	SCAMP1	TMUB1	PYM1	TRAPPC10	TAB2	PFDN5	VRK2	VAT1L	TMEM35B	TPD52L2	FUT8	RAP2B	STARD5	TNFAIP8	NAGA	RBM22	IKZF1	MRPL9	LYN	SMS	GYG1	PPP6C	LRRC75A	RNF126	ANO6	BRI3	NCKIPSD	NPC1L1	HELZ2	TRA2A	TELO2	MYL12B	TUBG1	SPAST	THYN1	ENPEP	GNA15	CNRIP1	CX3CR1	MPI	DOCK1	MTIF2	ZW10	TMCC3	GPRIN1	ARHGEF10L	DOCK7	EPDR1	TMEM19	SLC7A14	MRPL18	RWDD4	NUTF2	ITSN2	LRRC47	ENPP1	ADSL	CRBN	CKM	GPM6A	UBA1	IFITM3	SS18	SNX6	STX6	TPR	KRT17	CLU	NIT2	EBPL	TUBA3D	TACC1	MRPS25	PHKG2	CASP9	IPO8	PACSIN1	SCG5	NCOA3	DENND1A	BAIAP2	SEC61B	TMEM168	DENND5A	ATP6V0A1	XPO4	KIF13A	TNRC6B	GAPDH	SEH1L	PPM1B	NKAP	MTERF2	EXTL3	DUS2	TMBIM6	EPHA2	MAPK1	KIAA1217	ERF	SLC15A4	ARF5	HCK	ATM	ADPRM	ARFGAP3	MAEA	CSK	PITPNM1	PID1	HMG20A	UPRT	GXYLT1	DDX59	ILKAP	OTUB1	STK17B	SZT2	ADGRG1	GGA1	RHBDD1	APBA1	ARPC5L	VPS51	LGALS8	CNOT7	BIN1	GMDS	NAA16	CARM1	EIF3D	MED11	ITPK1	DOCK10	RPN2	NAP1L4	NGEF	RAB35	DDX47	RNF13	COX17	NID1	LIG3	AGFG1	LSM1	DRAM2	OGFOD1	ACAT2	PPIH	ARF3	FAM3A	ACIN1	DENND1C	ACO1	CEP170	LINGO1	CAV2	TTI1	SORCS2	MBD2	DSTYK	GIGYF2	GNGT2	AKT2	SRSF6	CETN3	NFAM1	HSPA13	HPS6	MAZ	RPRD1A	MYO5A	CSTF2T	ECD	ARL17A	OSBPL8	CHN1	COMMD9	JMJD1C	EXOC3	SLC40A1	TRIM23	ITGAV	NFKBIB	MYH11	HEATR6	FAU	DNAJB12	NAT9	HACL1	EIF3H	EFL1	DYNC1H1	STK26	HTATIP2	NUDT4	EPG5	FAM118B	ARHGAP18	COPS7B	DCUN1D1	KRT5	TEX10	NSDHL	CCDC134	CERK	SWAP70	R3HCC1	S100A6	SMOX	CMTM4	LIPF	WIPF1	STK11IP	HMGN5	STUM	COPS5	SACS	STRIP1	TTYH1	XPO5	BANK1	HSPBP1	NAPRT	MAP3K2	LAT2	TPST2	TANGO2	STAB1	RAB1B	SCARA3	CCDC25	ILVBL	DNAJC10	PPFIBP2	MTHFR	TNPO2	UBE2Q1	PRPF40A	MRPL14	SPECC1L	S100A4	NELFE	ZNF652	LSS	ARL6IP5	GNAI3	MYADM	HDDC2	BLMH	ALG8	PIGB	APOA1	MYOF	USP24	UGT8	KLC2	NEU4	GSS	NFKBIE	ELOVL5	HPGD	MYL1	SLC6A17	MPP1	SLC46A1	TIMMDC1	CCT4	FBXO7	MCFD2	GBP6	ARHGAP22	SETD2	RGS19	COPS6	RBM26	ATP8A2	VPS50	DYRK1A	LACTB2	MIF4GD	TXLNG	EYA3	TLR4	SLC6A6	CHM	KRT10	PQBP1	S100A10	CDKAL1	MBLAC2	EMC2	DTNBP1	FMO5	CAT	CRLF3	SLC12A4	MRPL15	TWF1	GBE1	NMD3	RNF220	TMF1	PKIG	RBM28	NCOR2	FEZ2	CDK5RAP3	MTHFD1L	NAT2	MINK1	FILIP1L	GOLGA3	USP47	PYCR2	WDFY2	INPP5F	EIF5	MRPL35	MYH10	DFFA	GPS1	ODR4	NCAN	ITGB1BP1	STX16	PDS5A	EIF3M	RPTOR	COG8	UROS	DYM	TXNDC9	IL16	COMMD10	PREB	ARF1	MTFMT	PCNP	NEU1	METTL14	CPT1C	RNF2	HDAC6	RPP40	CLSTN1	PITPNA	ATP6AP2	MAST1	NME1	DUSP12	SCOC	RALGPS2	POLDIP3	BCAP29	RAB1A	AP1S1	DRG2	SCAMP3	MYH14	GIMAP1	SUDS3	LMNB1	CTSO	USE1	PIK3CG	SPAG9	APOH	TRAPPC9	TMEM120A	NUBP1	GET4	CSAD	SFXN2	CNPY3	METTL16	AHSA1	PFDN2	SURF2	KRT6C	UBXN2B	ABHD4	CD22	NFYA	MON2	BCAN	VAMP8	WASL	DPP9	PCMTD1	NUBPL	HPRT1	PON2	BLVRB	GALT	UNC93B1	PPP2CB	APLP1	SPPL2A	TMEM14C	CTIF	RIPK3	KRT16	SMG6	ANGEL2	DDX18	MRPL23	DCTN2	IWS1	RTF1	AAGAB	CNN2	RBM39	WAS	REEP2	UBQLN4	EXOC6	TTF2	ABHD15	TMEM41B	AP1G1	TRIM56	PIK3AP1	OPTN	CACTIN	CLNS1A	ABL2	PPCS	UAP1	KRT18	SAP18	CSNK1G3	LTN1	C3AR1	MSTO1	ENDOG	PARP14	GABBR1	ULK3	SEL1L	TMEM163	TRAFD1	GORASP1	RAB11A	EHMT1	PSMD2	GARNL3	SNX24	TYW1	EHD4	EFR3A	PGPEP1	HEATR5B	LIMA1	GABPB1	HSPA8	WNK1	FAM83B	PHYHD1	ADAM10	PTTG1IP	NRXN1	STAMBP	TFEB	GLRX	TRIM21	BCO2	HNMT	SCYL1	CDC42SE1	RNF170	DICER1	INPP4A	FNTA	MRPL22	PLD4	YTHDF2	USP8	DPH1	UPK1B	SRGAP3	MYO1B	OLA1	VPS52	RFC3	LUC7L2	UBE2G1	KRT1	ACSL3	LYPLA1	GALC	EML5	UNC45A	CLINT1	ARHGEF18	UBE2V2	NUDT3	OSBPL2	UBA52	SLC22A17	INPP5B	ORMDL3	PPM1L	SLC12A7	DCAKD	RDX	SEC22B	EMB	SPHK2	LEO1	ACADS	CCDC88A	PTGR2	TNIP2	SERHL2	ZDHHC20	RIC8A	RPS19BP1	CCDC88B	MIOS	MYH9	SRC	WDFY3	IKZF3	MAP4	OPHN1	TAOK1	NELL2	PACSIN2	MPRIP	ARMC6	CSNK2A1	CMTM7	BAG5	FBXO6	FKBP15	FAM234B	SLC31A1	ACSF2	SLC9A9	ABCD4	TRMT61A	CNBP	EIF3C	MTMR10	PTPRS	CLCC1	PFDN6	TPP2	ZNF787	SLC16A10	KHNYN	ACSL4	EVI5	TCP1	STAT5A	PRRC2C	PPFIA3	ATL2	TECPR1	PAFAH1B1	PHGDH	HMBS	FBXO21	CD38	GRSF1	NOP9	CNKSR2	IRF2	PI4KA	AP1G2	SH3BGRL3	SH2B2	MAU2	ACTN4	HSPA4	CYB5A	TMEM230	PSMG2	SLC7A8	TMX1	TUBAL3	ANAPC7	COG3	EMC6	FLNC	GNPDA2	POM121	PPCDC	RABIF	TMEM192	ARRDC1	CLEC5A	PIK3C3	PTPRN2	SERINC3	PRSS50	CCT6A	PRKCSH	ADRM1	SLC30A3	FAM114A2	SOWAHC	KRT76	HTT	EXOSC6	CD33	PAICS	ZYX	PDCD4	RGL2	FRG1	GAB2	MRPL16	TRAF3IP3	PECR	BRD4	KRT2	MRPL53	PLXDC1	TKTL1	TTC5	CD14	ARMT1	DNAJC7	MPP3	PRKDC	ANKFY1	ANKLE2	ATXN2	FAM117B	PTGES3	GPR37L1	PHKB	MRPL54	TMEM260	FLCN	CMTM6	CERS2	PLCL2	SMARCAL1	TAPBPL	RFC5	SH3GLB2	PPP1R21	CLUH	CPQ	SLC12A6	ABHD14B	TFAP2A	RAB39A	NUDT12	ADO	ENO3	ALS2	TMEM100	AP3B1	CCDC18	DDX31	USP11	CSRP2	ABCF3	GDPGP1	LRRFIP2	ALG11	EMD	DTYMK	ACTR1B	CROT	NUP85	SLC43A2	DYNC2H1	ERGIC1	MAP3K3	CAMK1	SLMAP	UBP1	NDC1	RNASEH2A	HEBP1	PRPSAP1	SNX1	KRT14	NOSIP	CYFIP1	EXOC1	ACBD6	GRK3	CSE1L	TAOK3	CREBBP	PEX14	ASAP1	KRT77	FABP3	PTBP2	SLC23A2	CIB1	LRP1	PTGS1	CHP1	CLSTN3	HYPK	ZSWIM8	CAMP	MICAL3	ABCA2	NAAA	ANKRD46	BRD3	CMKLR1	DMAP1	GTF3C5	RPL23	MIGA1	PDLIM5	SPG11	GYS1	WDR44	EIF4H	NME2	GPR34	MRPL21	PDE12																																																																																																																																																																																																																																																																																																																																																																																																																																																																																																																																																																																																																																																																																																																																																																																																																																																																																																																																																																																																																																																																																																																																																																																																																																																																																																																																																																																																																																																																																																																																																																																																																																																																																																																																																																																																																																																																																																																																																																																																																																																																																																																																																																																																																																																																																																																																																																																																																																																																																																																																																																																																																																																																																																																																																																																																																																																																																																																																																																																																																																																																																																																																																																																																																																																																																																																																																																																																																																																																																																																																																																																																																																																																																																																																																																																																																																																																																																																																																																																																																																																																																																																																																																																																																																																																																																																																																																																																																																																																																																																																																																																																																																																																																																																																																																																																																																																																																																																																																																																																																																																																																																																																																																																																																																																																																																																																																																																																																																																																																																																																																																																																																																																																																																																																																																																																																																																																																																																																																																																																																																																																																																																																																																																																																																																																																																																																																																																																																																																																																																																																																																																																																																																																																																																																																																																																																																																																																																																																																																																																																																																																																																																																																																																																																																																																																																																																																																																																																																																																																																																																																																																																																																																																																																																																																																																																																																																																																																																																																																																																																																																																																																																																																																																																																																																																																																																																																																																																																																																																																																																																																																																																																																																																																																																																																																																																																																																																																																																																																																																																																																																																																																																																																																																																																																																																																																																																																																																																																																																																																																																																																																																																																																																																																																																																																																																																																																																																																																																																																																								
MOUSE_MICROGLIA_TRANSCRIPTOMICS	CHEN_2020_1	RANKED		RPLP1	FAU	CASS4	FTL	LY86	TYROBP	NNT	LGMN	SLC15A3	GPR34	EGR2	SNX5	P2RY12	CTSS	MBNL1	HPGD	MPEG1	CCL23	HEXB	WWP1	PLEK	COTL1	CCL18	TWF1	PACSIN2	RGS2	DAZAP2	CD53	HEXA	SSH2	C1QC	SNX2	FCGR2B	FCER1G	EHD1	CCL8	CAMK1	FNDC3A	BCL2A1	BMP2	GDPD3	SH3BP1	GNS	JMJD1C	PLA2G15	FRRS1	IL16	CLCN5	ABCC3	DTX2	CD83	CD33	RHOH	HPS3	SRGAP2	BLVRA	SCEL	AMDHD2	SPI1	TFEC	MAML1	ALOX5AP	CCDC50	PNRC1	MNDA	ZSWIM6	CCL4	AP1B1	TMEM119	SUSD3	MARCKS	CXCL10	IRF8	BIN2	RAD51AP1	CTSZ	PYCARD	ZC3H12C	SLC37A2	SELPLG	MAPKAPK2	ARHGAP30	GINS2	RAB43	DOCK8	AGO4	TREM2	MASP2	C3AR1	GNPDA1	HAVCR2	CTSD	SKAP2	HPGDS	AIF1	PTPN18	MAN2B1	LCP2	BLVRB	CSK	ARHGAP11A	FMO5	TAGAP	IL1A	CYBB	MAN1C1	NCKAP1L	NFXL1	CRYL1	ARSB	STK3	C1QA	DENND1B	TMEM86A	NUAK2	TUBB6	F13A1	ORAI1	CREG1	KDM2B	NAGPA	LILRB5	CCDC9	MLXIPL	RBPJ	NLRP3	TMCO4	GMFG	MILR1	IL1B	CXCL16	NDST2	STAG3	NFKBID	GPX3	CASP1	TGFBI	ZNF274	ITGAM	SCPEP1	CX3CR1	TBXAS1	UAP1L1	ITGB2	ARRB2	PKN1	STAB1	TGFBR1	PMF1	PAOX	SLC9A9	ADA	ARHGAP17	KHK	AHR	LYVE1	ACP5	MS4A6A	DOCK2	CCL24	PTPN6	FNIP2	REL	MOCOS	RCAN1	AIM2	PTAFR	C5AR1	MSR1	NRROS	P2RX4	SYCP3	SYK	DRAM1	CSF1R	LAPTM5	IL4R	CTSB	SGPL1	ARHGAP19	CD36	NINJ1	CD300A	TRIM21	DSE	CLEC5A	SLC16A6	MAF	C1QB	APOBEC1	SLC7A7	MFSD1	LST1	PLD4	SLFN12	BID	PDE3B	TLR2	PLAU	LRP6	CD14	RILPL2	LCP1	CTSC	ADAM33	CD48	PPCDC	DNASE2	VCAN	NCF1	GPR65	MCFD2	RAC2	TNF	UGT1A6	EBI3	EPSTI1	LPXN	PIK3R5	CLEC10A	MTR	PARVG	SPIDR	SHCBP1	DSN1	TLR7	CD163	OSBPL11	TNFRSF1B	NHLRC3	HCLS1	CYSLTR1	SH2B2	VAV1	UNC93B1	HCK	CLEC4M	PLCG2	MKNK1	TNFSF9	RGS1	CFP	NFAM1	BTK	SNORD17	PIK3CG	IL18BP	P2RY13	CCR1	CCDC88B	CENPF	CD86	IRAK4	IRF5	IER5	SERPINB8	NPL	FERMT3	CXCL3	LAT2	IL10RA	TMEM106A	RAB39A	FCGR1A	IKZF1	ALOX5	ADCY7	P2RX7	NCF2	TNFAIP8L2	NFATC2	RAB8B	EHD4	SASH3	RNU12	CEBPA	CCR5	TLN2	PLAGL2	ABHD15	WDFY4	TNFRSF11A	C15ORF39	FBXW4	ABCA9	MRC1	RENBP	GPR183	PIK3CD	ETHE1	BLNK	GALNT12	RRP1B	EML3	APAF1	CLEC6A	MYO1F	CYTH4	HK3	TSLP	MKI67	PYROXD2	SLC2A5	C19ORF38	TYMS	ITSN1	FGD2	CLEC4C	CD37	NCOA3	MPP1	HK2	ARHGAP4	RAB3IL1	ADRB2	CAPN3	GPR160	SP110	RNF19B	LAIR1	RNASEL	IGSF6	HMOX1	NCF4	FOLR2	ABCB1	SGSH	CD84	P2RY6	SH2B3	CD200R1	LYL1	POLA1	PXN	WSB1	MAP3K14	TUFT1	CCL7	DCLRE1C	DAB2	DENND1C	SUSD1	APH1B	SLAMF9	GDF15	ANGPTL7	CH25H	MS4A7	CRADD	INPP5D	SLA	GRN	SLC38A6	HVCN1	LY96	CSF3R	DHDH	H2BC18	UGT1A4																																																																																																																																																																																																																																																																																																																																																																																																																																																																																																																																																																																																																																																																																																																																																																																																																																																																																																																																																																																																																																																																																																																																																																																																																																																																																																																																																																																																																																																																																																																																																																																																																																																																																																																																																																																																																																																																																																																																																																																																																																																																																																																																																																																																																																																																																																																																																																																																																																																																																																																																																																																																																																																																																																																																																																																																																																																																																																																																																																																																																																																																																																																																																																																																																																																																																																																																																																																																																																																																																																																																																																																																																																																																																																																																																																																																																																																																																																																																																																																																																																																																																																																																																																																																																																																																																																																																																																																																																																																																																																																																																																																																																																																																																																																																																																																																																																																																																																																																																																																																																																																																																																																																																																																																																																																																																																																																																																																																																																																																																																																																																																																																																																																																																																																																																																																																																																																																																																																																																																																																																																																																																																																																																																																																																																																																																																																																																																																																																																																																																																																																																																																																																																																																																																																																																																																																																																																																																																																																																																																																																																																																																																																																																																																																																																																																																																																																																																																																																																																																																																																																																																																																																																																																																																																																																																																																																																																																																																																																																																																																																																																																																																																																																																																																																																																																																																																																																																																																																																																																																																																																																																																																																																																																																																																																																																																																																																																																																																																																																																																																																																																																																																																																																																																																																																																																																																																																																																																																																																																																																																																																																																																																																																																																																																																																																																																																																																																																																																																																																																																																																																																																																																																																																																																																																																																																																																																																																																																																																																																																																																																																																																																																																																																																																																																																																																																																																																																																																																																																																																																																																																																																																																																																																																																																																																																																																																																																																																																																																																																																																																																																																																																																																																																																																																																																																																																																																																																																																																																																																																																																																																																																																																																																																																																																																																																																																																																																																																																																																																																																																																																																																																																																																																																																																																																																																																																																																																																																																																																																																																																																																																																																																																																																																																																																																																																																																																																																																																																																																																																																																																																																																																																																																																																																																																																																																																																																																																																																																																																																																																																																																																																																																																																																																																																																																																																																																																																																																																																																																																																																																																																																																																																																																																																																																																																																																																																																																																																																																																																																																																																																																																																																																																																																																																																																																																																
MOUSE_MICROGLIA_TRANSCRIPTOMICS	DEPP_2023_1	RANKED		CST7	LPL	CLEC7A	ITGAX	GPNMB	CH25H	HCAR2	PIANP	ACTR3C	ATP1A3	LGI2	RAB7B	CACNA1A	LOX	CD200R1	TCAP	PDCD1	AXL	FAM20C	IGF1	DKK2	EGLN3	PLAUR	PLAU	SPP1	KCNJ2	TNFSF8	COX6A2	CD83	TRPM1	CCL23	CCRL2	CCL18	LGALS3BP	CD5	PTCHD1	MAMDC2	CTSE	ARRDC4	APOE	TNF	SLC2A6	ST14	MAFF	SERPINE2	CAPG	SDC3	ATF3	KCNK9	CCL4	CD52	ASB10	PTGER4	CTSZ	CTSB	CD300LF	TYROBP	CD9	CD72	GNAS	MMP12	NCEH1	B2M	GUSB	CSF1	MASP1	MFSD12	BHLHE40	P3H3	SLC25A25	FGR	SPEG	MINAR1	HIF1A	CD22	CRLF2	CTSD	FGF13	OAS1	DGKZ	PLD3	DHX58	LY9	USP18	AQP4	HPSE	MX1	CD48	MILR1	CPE	HEXA	MYO1E	BAIAP2L2	MLC1	TGIF1	CNN3	CD33	MICAL1	ETV4	MRGPRE	CD34	PTPRF	RAMP1	TLR2	BCL2A1	GPR162	NPC2	ITGA5	AEBP1	GAS2L3	HAAO	TREM2	RPS19	NICOL1	CD274	TMEM154	CSF2RA	RPS7	LAT2	RPS21	RTP4	SLC15A3	NAGLU	CCL8	RPLP2	ATP1B2	ANKH	SLC16A3	IRF7	CITED4	SLC11A1	CD63	DCSTAMP	RPL23	PHF11	LILRB5	C11ORF96	GSTM1	IER2	PKIB	TREML2	SYNGR1	NFKBIZ	GPR65	MNDA	RPS25	CHST2	AHNAK2	RGS1	KLHL6	RPL26	GLIPR1	CTSA	SCG3	RTCB	CCDC153	SH3BP2	SSR4	RASSF3	OTUD1	IFIT3	GSTO1	EEF1B2	AMZ1	HCST	CLEC1A	NAB2	RPS14	ERBB4	DGAT2	RPS20	RPL34	AMDHD2	CCDC3	RACK1	B3GNT7	RPS15	FZD3	GEM	RPS2	TAFA5	TMEM178A	CREG1	GLB1	CD24	RPLP1	GALNS	RPS15A	CCK	ARHGAP24	SHROOM3	RPS5	SLC25A18	BAMBI	MT-ND6	SP140	SDF4	TMEM212	ZBP1	CXCL16	DPP7	DDX31	NEDD4	ST8SIA6	RPL35	TPPP3	NCK2	HSPA2	FOSB	ABCB1	STAT1	TSPO	TMEM106A	DNA2	MRC2	CDK1	FOXJ1	PLEKHM2	ENPP5	JUNB	IER3	SCRN1	LAG3	SLAMF9	GPR37L1	RPS16	RPL21	RPS3	PTPRK	HLA-DOB	SDF2L1	TLR1	BACE2	GRN	DDR1	AOPEP	SCARB1	TCIM	RPS4X	SCPEP1	CD180	RPL38	CD14	DUSP1	MBOAT2	LYZL4	CYB5R1	UBE2L6	ALKBH2	FGF2	RPS11	ATP6V0D2	BST2	FXYD6	C20ORF144	PLBD2	TAP1	RPS9	KIF6	RPS26	NBL1	GJA1	PARD3	NEXN	AK7	RPL18A	RAP2B	C1ORF54	IDS	TPD52	RPL12	FBLIM1	SPARCL1	RPS3A	RPL30	NDRG2	PLIN2	CA14	SYT9	HLA-DOA	BCAT1	RPL3	OSBPL6	PRDX4	EPDR1	CTTN	CD109	MYO1F	TMED3	NAA20	ARL5C	TNIP2	TOGARAM2	PRR15	RPL22L1	VAT1	OLFM4	SERPINE1	TENT5C	COLGALT1	DKK3	MAP1B	MAP2	SGSH	RPL14	LY86	NLRC5	MPDZ	BICC1	USP12	RENBP	GAPDH	CDHR3	RPL6	LCA5	BBOX1	RPL22	CYBA	HSPA4L	EPS8	DNASE2	GSAP	CD163	UBXN10	CORO2B	CSTB	ADCY3	OSM	TEC	SOX7	APH1B	ID4	STAT2	RELB	MYC	CALB1	RPL4	SOX2	ZFP36	GBA1	LGALS3	TECPR1	SOX1	PPM1J	OSBPL5	PDK4	SORCS2	CTSS	PSMB9	RPL13	CADM1	RPS18	ADAMTS1	SOX9	MAPK10	SCG5	PACSIN1	ATOX1	MIF	NPAS3	STOML3	NLRC3	CMTM3	LRPAP1	GLA	SERPINB1	IFT80	CARD11	SCNN1A	FABP3	DNALI1	SAXO4	NFIB	MPEG1	KLRB1	HLF	PRNP	MTSS1	FAT1	CHST10	KLF9	BTG2	TRIB3	SHISA7	TIMP2	NAT8L	ATP6V0C	NCKAP1	NPDC1	SOCS6	UAP1L1	RXRG	TPCN2	FCER1G	ANXA3	GADD45B	SRGN	KCNMB1	IL1B	KIAA2012	SLC38A10	TRIM5	STXBP6	HACD2	COX7A2L	RARRES2	RGS16	NTRK2	CD84	VTN	SLC39A2	KIAA1217	CALD1	ZCCHC18	TMEM191C	HECW2	IGSF11	PRKCA	ATP6V1C1	SAT1	RPL18	DNAH5	HPF1	TIGAR	EHD3	FAM216B	EFEMP1	PSMB8	PLEK	ELOVL7	LY6H	PFN2	GRIK2	DMD	SYNM	DCDC2	ARL11	P2RX4	SMOC1	VANGL1	APOBEC1	NEO1	NHSL1	CCDC81	ATP1A2	ANXA8L1	LRRC75B	ITGB8	SRPK3	HYDIN	SLFN12	IQGAP3	MOCOS	TBC1D8	GLMP	DUSP2	ADCY5	WIF1	PAM	PABPC1	AIF1L	FKBP1B	IQCA1	CADM2	ARHGEF19	VIT	THRA	HPN	C7ORF57	TM4SF1	EGR2	RHPN2	TMEM132A	SLFN5	RPS28	TMEM98	ARHGAP35	AMOTL2	HTRA1	GDPD1	TMEM204	PSME1	KLF15	STON2	YIPF7	MAN2B1	CDH2	SMIM3	CDKN1A	C2ORF72	LPCAT1	VLDLR	ABHD12	PPT1	NAP1L5	SOAT2	EIF3H	OLFML1	TTC9	FSTL1	CTNNA2	FAM107A	RPL8	CEP170B	PTGDS	C3AR1	USP6NL	CFAP144	PLAT	NACA	TOB1	ARPC1B	ZNF423	TUBB6	VKORC1	SLC14A2	TMEM256	CTSH	GPLD1	WDR19	PLGRKT	ATP2A1	S1PR3	MRPL52	MRO	CRIP1	COBL	RSPH4A	SCN7A	PCOLCE2	LSP1	SOAT1	FRMPD2	TNNI2	HLX	RPL29	PTPN13	SLC22A23	AKAP1	LDHA	FCGR2B	FGL2	DBI	TSPYL4	VSTM4	PFKL	PLPP1	SRGAP3	RGS22	NRBF2	CLIP1	BAG1	LIPA	FBLN7	VEGFB	MAPKAPK2	PPP2R2C	EEF2	MT-ND4	USE1	BANK1	TNFSF13B	ATG16L2	TMEM120B	PDXK	MYCL	TMEM184B	KCNK5	IRF8	NT5E	ISG15	OS9	CXCR4	CFAP54	THSD4	PFDN5	SORBS1	NFKBIA	MORN4	MAN2B2	MCL1	PLAGL1	PTPRC	EEF1G	CXCL10	DTNBP1	ATP6V1F	ATP6V0E2	AKAP6	MT-CYB	RPL17	DYNLRB2	TPI1	HMOX1	NGEF	F3	RHOC	ASRGL1	ABCD2	RASL11B	ETV1	ANTXR1	NEURL1B	JPH1	FOS	VWA5B1	DZANK1	SEC61B	RASL11A	SDC2	ASB11	CITED2	GOT1	C11ORF97	GAB1	ID2	ST8SIA2	PTPN18	PRELP	C1QB	MT-ND1	GALNT16	FAM222A	EPB41L4A	MYB	PCDH10	FCGR3B	BGN	CCDC13	BCAR1	DNER	ENPP4	CAVIN3	CDH11	CHDH	TMEM108	ELMO1	MRC1	PPP1R15A	DAP	SLC1A5	CD209	NAGK	NDN	PCYT1B	SPAG6	CELSR1	CNTFR	ENKUR	GNL3	PKM	BOLA2B	GM2A	STAB1	TNFRSF19	THSD7A	CRIM1	TNFSF9	ALDH5A1	EXTL2	ERP29	TBCA	SCARF2	LURAP1	BCL2	TEKT4	PLEKHF1	FUCA1	DGKD	TTC34	TMEM160	ELMOD1	EGFLAM	IGBP1	STMND1	FKTN	PNPLA7	LAMTOR4	MYO5A	ABAT	PPP1R36	SPAG16	EIF3F	TJP1	STOX2	HSCB	DMKN	ABCC9	NUCB1	UBA52	RGS11	PDLIM5	RAB39B	PLK3	AMER2	ZNF462	STARD13	SYT8	EEPD1	TBXAS1	GCNT2	SEMA4B	NEU1	PLPP3	HELZ2	ARMC3	ARHGAP26	ENPEP	APRT	CDKL5	ADAMTS2	CHST11	CREG2	RSPH1	NINJ2	ARRDC3	IL18BP	SLC1A4	SHISA5	PFKFB3	TUBA1A	SLCO4A1	TSPAN32	SRD5A1	PICK1	DNAH6	ITGB2	RPL7A	KCNJ8	TNFAIP3	EIF3E	CSPG4	C1QA	CCDC40	GRB14	SOBP	TTC29	CSF3R	NIPA1	SGK2	NKAIN4	BDH1	ARHGAP42	PDK2	COX7B	HUNK	LY6E	EDNRB	EML1	ATP13A5	SERPIND1	CFAP73	LMO2	CDH19	PPFIA4	WNT4	GPI	RAB34	PROCR	LYVE1	FMN2	ANXA5	CRIP2	ERGIC3	DNAH9	PRKCH	TSPAN6	CD244	PLA2G7	ZMYND15	ABHD3	DLG2	DPYD	SNX8	PLS3	GMNN	GAREM1	MTCL1	HEY1	EIF3K	PLXDC2	DRC3	MYH14	NR2F1	DCN	APBB1	MOB3B	ADARB1	MICOS10	SPATA18	GPR61	RAI14	MEIS3	CFAP45	BIRC5	NOTCH3	MTCL3	COBLL1	CLCN5	RPS27L	CYFIP2	FADS2	GUCY1B1	ACSL5	DTX1	GRID2	IGSF9	HEG1	ANXA4	HLA-DMA	MROH1	GSN	RTN1	CALR	CD300C	IER5	SHFL	GBP4	IRF9	RNF128	TLE1	BRI3	SH2D6	CTNND2	AKR1A1	TGM2	NRIP1	BPNT1	SLC20A2	RND3	C1QC	PARP10	DSC3	CDR2L	PJA2	ASCL4	ETNPPL	OGDHL	PPIB	PRXL2A	IFIT2	ACTN1	FBXO44	TOMM7	SNTN	FN3KRP	PLD1	TCEAL3	FANCE	TSPAN18	PTPN6	IRF4	ZNF474	ENAH	ITIH5	CLN5	CCND2	FAAH	SYBU	TOP2A	WNK2	COL1A2	IFNAR2	NALCN	NMNAT2	OLFM1	CACHD1	TRPC1	SASH1	RPL13A	KLC4	MVP	PLXNB1	CAPN1	NUDT11	MRPL54	HSPH1	HVCN1	PPP1R14B	DPY19L2	SAMD9L	GNG7	CCDC89	ITM2B	MARK1	KATNAL2	LHX2	NR1D1	NECTIN3	PLA2G6	GPC1	PARP12	SPAG17	CFAP161	MID2	SH3BGRL2	BTLA	OGFR	PEG10	CST3	COTL1	MOV10	KLHL13	RFX4	PDE10A	TMEM47	TOM1L2	THUMPD2	RSPO1	KIF19	C7ORF50	WDR83OS	TSKU	HIC1	CLCN7	BOK	NEBL	ACOT2	SLC35G3	BICD1	PHLDA3	GLRB	CLTA	PPAN	ADAMTS10	CENPE	ADGRV1	SYNPR	TMEM176A	WDHD1	LRRTM2	UTP14A	EGR1	PXYLP1	ARHGEF17	GNG5	XYLT1	KYNU	OAS2	CLIP3	CCDC146	RALGPS1	NEGR1	IQCG	NFIX	FAM168A	SP110	ATP6V0E1	OST4	SH3GL2	TMEM219	PTPRZ1	ISG20	ARHGEF12	ECHS1	LAMA2	CDKL4	AHI1	GGT1	DMWD	CFAP57	GCH1	KCNN3	PSME2	PAFAH1B3	PCDHB15	MAP6	ADCY8	CXCL3	IQGAP2	PEG3	TMEM117	PCSK2	FAH	IGF2R	CFAP77	TLE3	FABP7	DNAJA4	MBNL2	CLIP4	COL6A3	GZMA	TMEM132B	FIGN	NUDT4	CEBPA	DNAJC6	WWC1	TTYH1	ACER3	CDON	RAPGEF5	SLC8A3	FAU	H3-3B	MAP3K19	LHFPL4	MT-ND5	SLC17A9	DPYSL5	TPM4	CDKN2C	FOXO1	ABCF2	SH3D19	FAM171A1	LRIG1	IFI35	C19ORF12	DPM3	CTXN1	PDLIM1	CDT1	EFNB2	IL7R	GPRC5B	NME2	KIF13A	GTF3C4	KCNJ16	FJX1	CIMIP2B	GGH	ARHGEF28	SLC9A5	FRRS1	SESN3	SOD3	DTNA	TSPAN15	IL2RG	KCTD4	FGFR1	ALG1	CCDC33	INCENP	MEOX1	MTMR11	CCKBR	ANKRD6	ADAMTSL1	FAM171B	MSI2	ZMYND10	TUBB3	PAMR1	RAB11FIP5	FLNC	SDK2	PTCH1	ENOX1	CCDC92	SAMSN1	ACSL3	AFAP1L2	ACHE	SSBP3	CLEC3B	SEMA6A	PGLS	TOR3A	SYCP3	NPPC	PGD	PRR29	NGFR	CENPA	EEF1D	TSHZ1	EIF4A1	CCDC9	CEP126	SH3BP5	TRMT1	NCF2	INPPL1	AFP	UCHL1	ARHGEF9	CA3	RASA4	SLC37A2	PC	TRIR	PLTP	PLCL1	TIMP3	IFITM3	IFT43	FOXG1	ZNF334	TAFA3	ADD3	FZD9	SOX21	KAZN	CFAP61	CPM	NOP53	ANTXR2	GNL3L	GLUL	SLC5A3	CFAP157	SLC7A2	HEPACAM	NDUFA1	LRCH2	GPD1	ALDH6A1	SH3BGRL3	NCOA2	LRP8	PCTP	SERPINH1	COMMD4	BIK	F13A1	NHSL2	CDKL2	EFR3B	KIAA0825	POU3F3	STXBP2	CFAP52	MYORG	GOT1L1	KLK6	DYNC2LI1	GNB4	E2F1	ZFAND2A	PMAIP1	GPRC5C	TMEM231	TMEM158	LRRC36	SYN1	PRR33	CASTOR2	BAX	DRC1	SFMBT2	BCL9L	UNC13A	CYSTM1	CAVIN2	MAP3K8	MRPL30	UQCRH	SERPINF1	FOXRED2	TMEM59L	MT-ND2	CTDSPL	LMTK2	SPATS2L	ALDH1A1	WASL	KCNK2	PAFAH1B2	SEMA6D	ARHGEF26	DHRS3	NFIA	ANKRD45	GAA	GNAI1	FHDC1	TMTC2	GFRA2	NKX2-2	POLR3H	PRKCQ	DCLK3	ASPHD2	SPEF2	DLC1	VARS1	CLN3	APOBR	TIMELESS	IL27RA	RRAGC	NKD2	ARFGEF3	EPHA4	CCDC69	BTG1	PLP1	PLCE1	TCTN2	CLU	LAIR1	CACNA2D1	KAT2B	HMG20B	PECAM1	MICOS13	ATF4	UQCC2	IGFBP5	TENM4	FERMT2	TSPYL5	SLC39A12	APLP1	IL1RN	SLC39A1	HDGFL3	SPOCK1	POLR1D	STPG1	TENM3	DAB2IP	RPN2	TMEM44	PNMT	TRAM1L1	TRIM25	RTRAF	SIGLEC8	CORO6	CRMP1	SLC40A1	IRGM	PIK3R1	H1-3	ALDOC	DSG2	ALDOA	SH2B1	MMD2	GPM6A	SLC8A2	PTK2	PHPT1	PHB2	TMEM243	ACOT13	TAPBP	HHATL	PSD3	SRL	RRAGB	HDC	NDUFA6	HNRNPA1L2	LOXL3	CELSR2	DCHS1	SLC7A6	ARHGAP21	TIMM8B	NCAM2	MT-CO1	CD164	EPN2	PRPS2	APOD	DIP2C	SARDH	GPRASP2	ZBTB38	YDJC	DNAJB2	JADE1	CDC42EP1	PDK1	EMILIN2	NCAN	UBE2E2	TRAPPC2L	NFKB2	EPB41L4B	PDE8B	SOWAHC	NRP1	ACSL6	EMP1	FA2H	RNF43	COX7A2	SECISBP2L	TMEM88B	FZD7	CHST12	RTN2	TTBK1	ERICH3	CC2D2A	SLC26A11	EDEM2	LRRC39	ENPP2	PCDH7	STK33	CCSER2	ARMH4	KCTD1	TUBB4A	GRM3	APOC4	SRRD	CDC42BPA	GPR37	MAF	SCAND1	SLC43A2	CEND1	MRPL33	GNAL	AMPD2	CBX5	SUN2	TCP11	CRTAC1	METRN	IRF1	DTX3	OSBPL1A	SORD	USP24	TMEM200C	PCDHGB6	ECM2	STK39	ABTB2	RAB11FIP4	NLGN1	CHST1	MMP15	LIMCH1	STK11IP	NID1	FEZ1	MAOB	SHTN1	CD248	CYP4V2	GTF2I	LAMP2	VIM	WDFY2	PSMG4	EPAS1	MLXIPL	ABL1	CLDN11	TNNI3	ANKFN1	INAFM1	KCTD17	ARPC3	JAM3	MFSD4B	PET100	MTF1	TULP4	GPX1	NME9	EDIL3	ATP2B4	ASL	LAMB2	MFSD1	DLEC1	RABGAP1L	NHP2	MINAR2	ECT2L	SHISAL1	ARPIN	H2AZ1	BHLHE41	FZD2	GALC	SCN3B	EGFR	STXBP3	NDRG1	TSC22D3	SHISA4	IL1RL1	SLC16A10	MTUS1	FSD1L	TCIRG1	PLAAT3	SP7	CLEC6A	LYSMD2	TCTE1	B4GALNT1	APP	LRP2	CEBPB	PDGFRB	TROAP	ARHGAP25	MNS1	FAM167A	DDIT4	INSM1	POMP	COX6A1	GRINA	NES	SHISA8	CNKSR2	PDHA1	DPY19L3	DUSP18	NKAIN2	GDF15	PCSK6	SLIT2	CCDC86	ITPK1	PPARGC1A	IRS2	JAKMIP2	RIT2	PLS1	CA2	FZD1	TRIM35	COX7C	CAMK2N1	GLIS3	NUBP1	SOCS3	PTGFRN	MAN2C1	TEP1	ARMC5	FBXO16	FAXC	HKDC1	COMTD1	DDOST	TAF1D	TMEM42	PLCH1	FBXL8	BCORL1	CNDP2	CLDN14	GAS1	MTHFR	GNPTG	GPSM2	RGMA	ANO6	IL1A	ITGA9	RO60	GCLM	CADM3	ITM2C	NDUFA2	ABHD15	B4GALT5	SIRPG	PXN	ATP6V0B	PTN	TCN2	IL6R	ASCL1	PHLDB2	MAPK8IP1	USP6	ANXA7	TMEM82	TRIM36	FHOD3	KLHDC7A	NAGPA	SEZ6	DPYSL3	PIR	SNPH	MTLN	TSPAN2	HERC6	ATP6V1G1	SOCS2	CNP	HSPB3	PCYT1A	GAS2L2	GRIA4	TMEM232	EIF4EBP1	CXCL14	RHBDF2	ADAM22	FTO	MTCL2	GRIK4	C11ORF16	RASAL2	TEAD1	COX4I1	TUBB	RGL1	EFNB1	POU3F1	LRRC10B	TNR	TMA7	CTIF	SYDE1	TPPP	NLE1	KLHL25	RMND5A	IFNGR2	CCNB2	SNRPN	CD59	KIAA1755	VEZF1	FGFR2	MANEAL	CES1	FSIP1	EFHD2	ZBTB47	TRPC4	CFAP300	OLIG1	TNFAIP6	UBA7	SCARA3	ANKUB1	ADAMTS16	MS4A4A	SLC4A2	PGBD5	MAL	MCOLN1	TTLL7	FABP5	ASPH	TCP11L2	CD37	MAP4K1	TYRO3	MYO9B	KIF26B	SEMA5A	SFRP1	SAYSD1	PMP22	MYO1D	DDAH1	SLAIN1	CHAF1B	FHOD1	GPR157	SYNE3	GFRA1	UNC5B	PRICKLE2	IDUA	GPR55	CTNNAL1	NAPA	FADS1	SLC44A2	RP9	RBM3	ZDHHC2	CHD9NB	EIF3M	MYO10	DDX39B	MSRB3	ACSL1	MAPKAPK3	PDE4B	MAGEH1	EFCC1	LATS2	HPS1	NAF1	DEPTOR	VCAM1	CDK4	PPM1L	ACAD11	ART3	ARHGAP32	CRYAB	GPAM	KAT6A	PYCARD	HINT1	NAT8	ERLIN2	STARD10	PRKAA2	PPFIBP2	NWD1	NAA38	IRAK2	SHCBP1L	DNAH12	PLXNA4	BRK1	ATXN10	NOTCH1	FAM53B	ZBTB33	EFHD1	IGF2	CBS	OTUD7B	FUCA2	IGSF3	PAK3	TAP2	STMN4	LRBA	RDX	LRRC1	MATN2	DOCK10	PCDH9	FCER2	MAP9	AFF3	C2ORF81	EIF3I	CFAP126	HRK	RASGRP1	GPC4	LRRC74B	MAP7D2	GDF10	CDH26	THRB	MTMR9	FIBIN	SERPING1	PADI3	SSH3	DIXDC1	GPR62	ACTR1B	KIF20A	LRP6	KCNJ10	C12ORF57	MED11	JUN	SLCO3A1	CIMAP1B	RPS23	ARC	POLR1C	FITM2	CLEC10A	TMEM14C	ERMP1	HPCAL1	DYNC1I1	MVB12A	CHRAC1	CCDC187	IRS1	NKAIN1	ERMN	CLEC9A	DNASE1L1	KLF3	NRCAM	PTX4	C20ORF96	ELOVL6	BTBD3	ATP9A	DONSON	PIP4K2A	CASP1	ABRACL	ASXL3	CYP1B1	FAM174A	TPP1	NCOA6	MAP1A	DNAAF1	CNPY2	SRA1	KIF1B	CSRP1	SLC25A28	ALDH1B1	ANKZF1	LDLR	BASP1	RRAD	TANC1	CDC42EP2	DUSP26	MAGI2	CCHCR1	ARPC5	CHST8	LRRC46	KIF3C	HTRA2	FES	DIP2B	TXNDC17	NEK11	HOPX	FTL	SCIMP	INSC	GLMN	SOWAHA	CYP2J2	SLC4A8	MED28	RNF149	OSBP2	PYROXD2	PCNA	SCD	RNF141	BATF3	ATP11A	RPS10	RHOU	COL23A1	CACNG5	FRY	CSTF2T	ZIC1	PMF1	SORT1	SOS1	SYT5	CLDN1	CX3CL1	MFSD11	TSNAXIP1	SPMIP6	KIF22	BBS1	CCDC136	N4BP2	IRX5	UQCRQ	ALG5	CHN1	IGHM	NOL4	FAM167B	MGST1	ZC3H12A	EML2	ADGRG5	PLEKHG3	MAN1C1	DCAF1	MRI1	SOX6	SAP30	COL8A2	TMEM132C	ADGB	BPGM	CDCA3	CNTN1	LIFR	PON3	DRAXIN	ALAS1	LRRC9	SAFB2	ZNF653	TMEM208	RASGRP4	TSHZ2	TCF4	BDH2	SLC25A51	PLXDC1	OMG	DUSP14	VPS29	ZNF541	SLC6A8	GDPD5	ZBTB20	RNF144B	LRRC4B	NME5	MFN1	NRXN2	TRIAP1	TRIM2	GPR85	AMPH	NDST1	HTATIP2	APPBP2	NENF	ITIH3	PAQR4	ATP10B	RILPL2	CACNA2D4	ANO4	WDR35	TLL2	DCLK1	SIK2	TMSB10	SLC24A4	BMP6	TCEAL9	SVBP	KCNB1	DHCR24	AGPAT2	PAPSS2	MPPED2	PACSIN3	GYG1	HID1	POSTN	SLC6A15	GPR137B	KLHL4	DACT1	XAF1	TBC1D14	MRPS24	SFT2D2	SYT10	BRSK2	PCDHGA11	SATB2	CCDC113	HIPK3	SLAMF6	ITCH	ZNF536	CFAP299	MRPS9	ZNF507	LDHD	DHX32	AK3	CMC1	RPRD1B	MCM5	AKAP5	MFN2	NEIL2	ETS2	ACSS2	ATRN	TMEM170A	TLN2	GNGT2	RPL10	NLRC4	TWSG1	PSMB6	SLC30A10	ENO1	MYDGF	ITGAV	C10ORF53	CENPB	EFHC1	ANKIB1	FAIM2	TCF12	BBC3	MEIS2	SLC4A4	PRIMA1	HEXB	CASS4	GINS1	NHLRC4	PCED1A	DEF6	GJB1	ARL4D	HSDL2	GPR173	BRSK1	SPIRE2	NBAS	LRRC43	DACT2	SNCA	GMPR	PLET1	PDE4D	NOP10	RPS8	MOG	ARPC2	CSRNP3	ARHGAP44	CKAP5	P4HTM	TLE4	CDK6	CLEC16A	KIF9	KIT	PIP5K1C	CCNJL	TMEM50A	APBA2	BECN1	RASAL3	SMARCD1	PEAR1	ATG4C	SEZ6L2	NAP1L1	EEF1AKMT4	FADS6	PSIP1	PRKAR1B	NEDD9	CCDC103	LUZP2	GFOD2	KNSTRN	SCCPDH	BRI3BP	MDH1B	MAN1A1	UGT8	KLF7	NDP	PTPN11	SERF1A	SLC38A7	RPS6KA5	DNAH1	GGT7	MGAT3	CCDC180	THSD1	TRPC3	RACGAP1	CCNL1	SPACA6	NOL3	PHYHIP	POFUT2	MPP2	NCALD	SEM1	RABEP2	EXOC6B	LAMA4	EN2	MBOAT1	CEP68	FRMD5	LRRN1	ARMCX4	MEGF10	ARMCX1	SLC4A10	DLGAP5	METTL1	P4HA3	TBC1D4	MOB3C	GGA2	PLOD2	PACC1	CCNL2	SAG	CASQ2	SPG21	NR3C1	ARHGAP6	TGFBR3	METAP1D	DYRK3	EFNB3	CTSC	MYL6	STK19	ME1	CPQ	SORBS3	NPTN	ZNF365	MYO1B	ABCA5	EPB41L1	MANBA	NCSTN	TIMP4	KIF3A	ABCA2	IL1RAP	TMEM263	SV2A	WDR62	LARP6	ANGPTL2	MAP4K5	NFKBID	ADCK5	LBP	PITPNM3	PYGO1	SOX12	CLMN	SCAMP1	BACE1	SULF1	IL33	DOCK4	AMOT	PABPN1	PLPPR4	PLLP	YAP1	MYBBP1A	CADPS2	ENPP6	NIN	TMEM229B	COMMD9	ROBO1	PPIA	CPSF4	RB1CC1	ERC1	RPL15	IDNK	SLC13A3	TMEFF1	NIPAL3	LRRC4	ZNF319	SPAG8	SAXO2	CAMK1	SOX10	TGFBR2	HSP90AA1	ARSG	ATF5	APLN	IAH1	EPHB6	STAG2	SPTBN1	PPP1R16B	MELK	USH1G	ZNF23	FRYL	RIOX1	SLC6A9	SNRPG	KANK3	YWHAH	RASSF9	WDTC1	SBF2	CYBB	CTNNA1	SLC35C2	ARL4C	IFT81	CFAP58	SHROOM2	TAF9B	TRAPPC6A	TTLL9	ITGB5	SORCS3	EIF5A	MEX3B	OTULIN	RBSN	SEMA4C	ANKRD50	PCBP3	DLX2	PLEKHF2	HAUS4	TMEM106B	TPRN	TMEM125	SIVA1	ANG	ZNF622	GNS	CFP	LPGAT1	PRKCZ	DBN1	TMC6	ALDH16A1	FER	OLIG2	CNRIP1	ATCAY	HEPH	SLC48A1	STRN	EPS15	CFAP206	JOSD1	PACS2	CFAP221	MAK	ASAP2	MAP7	UCKL1	IQSEC1	SALL2	MYRF	KLHL32	SEMA5B	GPR183	WDR31	CXCL13	RAD51AP1	PTPN14	KCNQ3	LAMTOR5	USP22	TOMM22	GJB6	PACRG	SEMA3E	LTBR	SGMS2	TMOD2	MAGEE1	TIMM44	PAK1	KCTD7	TTPA	PLEKHO2	KCNA1	GPM6B	CYP2D6	ACTG1	LAMTOR1	EPHB1	TNRC6B	PLPP5	BMP5	NOS1AP	GLDC	FBLN1	CAPN2	P3H4	GABARAP	PDZD2	PARP9	GSTM2	MLF1	OAS3	SARS1	COX6B1	ISYNA1	PLEKHH2	SERINC5	ATP6V1B2	EFCAB6	BUB1	PARVA	NAT14	ZNF239	KCNA6	ASXL1	KCNJ9	KIF21A	MICALL1	TRIM37	ADIPOR1	RALGDS	CEMIP2	CSPG5	ARHGAP12	HEYL	CASP8AP2	TEX2	IKZF4	CYBRD1	ASTN1	NOP56	DENND3	EIF4B	EZR	CALY	DLG1	FOSL2	BRF1	ASTN2	KL	PAQR6	BARX2	LAMP1	TNK2	TMTC1	TNIK	PREPL	PRELID1	PLIN4	HAUS8	IPO4	AHCYL2	FANK1	ABI2	ZIK1	SPOCK3	NDRG4	TBCEL	GPCPD1	SYT11	SEMA3C	UBE2F	BLNK	B9D1	CTDSP2	FBXO6	SLC25A23	TMEFF2	SQLE	NAP1L3	MMP28	ZNF34	TP53I11	PCDHGA6	INHBB	TMEM229A	SSH2	AJUBA	GSTP1	PLXNA1	HK1	ANKRD16	MTSS2	RHOBTB3	CDHR4	SERPINB8	SIPA1L3	WSB1	PAOX	RTKN	JMY	KCND1	NAGA	ADORA2B	UBQLN1	JTB	H1-2	ATP13A1	KCNA2	ARF5	ANLN	TFDP2	MAST4	PARD6B	WIPF2	RAB37	KIAA0930	RABAC1	CDK9	TRMT9B	HHIP	RPS13	S1PR5	PLAAT1	FMOD	REV3L	CD74	PHLPP1	TGFBRAP1	AGT	ZFYVE9	XKR4	TGFB2	C11ORF71	CAPN11	TGFBI	MIGA1	TLNRD1	WNK1	HMGCLL1	OASL	HIPK2	SMG9	POLK	PLPPR5	CD300LB	APOBEC3H	PCDHB10	GABRB1	ERBIN	TSPAN4	MCOLN3	LINGO2	TAF6L	HIPK1	GRAMD1C	PID1	CYP4F3	B4GALT6	NKD1	PDE4DIP	TTC21A	HAPLN1	KIF2C	AK8	EEF2K	TP53BP2	FAM162A	USP9X	KIAA1614	LRRC58	ISOC2	SELENOP	IPO13	RUBCN	ACER2	RFX2	LRRC23	DDO	ZCCHC24	PIK3R3	NPAT	EMB	CLPTM1L	OSGIN1	FZD4	TMEM221	CHCHD1	CASKIN2	ACOT6	ATAD3A	LYPD6	PDIA5	SYTL2	SLC35B3	LAMC3	CAPSL	MRTO4	MGST3	JAK3	NCAM1	PROB1	DHPS	SYTL5	TJP2	QTRT1	HDDC2	PSMA7	DENND2A	MEST	C2CD3	ANXA9	RUNDC3A	YBX1	CRY2	AHNAK	ELAVL3	PCDHB13	PPP2R3A	PCDHGB7	LLGL1	MLLT3	NECTIN1	ADAMTS4	DNAL1	NELL2	NR3C2	HMGCS1	TNPO1	NACC2	CBX6	CADM4	ZKSCAN1	FARP2	ESYT1	FGF7	LRRC8C	DACH2	GPR135	RAB10	ACBD5	EIF4G2	ROMO1	ANAPC13	TMEM178B	MAPK15	RGS4	SGSM1	EHMT2	PAFAH1B1	TAB2	GPATCH3	FLYWCH1	HECTD2	SESN1	RGL2	BCHE	TK1	ADAR	FOXN3	ZCCHC14	COG7	HIVEP1	TAF10	FBXW4	CEP170	SLC29A3	MOGS	IFIT1B	ZNF281	UCMA	SORBS2	ZBTB39	CSRP2	SLC6A1	MEGF9	ERICH2	LRGUK	TMEM176B	BIN3	COL6A1	SPNS1	FBXL13	GAREM2	MCOLN2	INPP5J	FAM184A	MARCKSL1	C1QL3	GLO1	AIMP1	LGR4	PEA15	RCBTB1	MRPS21	OCEL1	CHMP6	LAMB1	LRFN3	SLC13A4	MYO16	SEC23A	SDCBP	WWTR1	NUCB2	MMP19	GDAP1	GATM	AGPAT4	TBC1D10A	PLOD3	ELOVL4	SCUBE3	CCDC34	MDGA2	S100A16	CFAP36	LACC1	MOCS1	MAG	CLIC1	DYRK2	SNRPD2	SYNPO2	FAM3C	PRAG1	DDRGK1	KCNH1	NRXN1	GPC6	ZNF511	KIRREL3	EFCAB2	TSHB	SPAG4	RCAN2	SPTB	SLC22A8	SGCG	TCF24	APC	ELP4	CLINT1	MMUT	PAQR9	FGF11	LGI3	DNAH3	CNR2	BUB1B	LRIG3	WRN	ABHD2	AIM2	COMMD3	MFSD6	CDK5RAP2	TBATA	CCR5	SOX8	PDGFRA	NUDT9	LRRIQ1	FAM47E	KDM5B	FAM81A	GJC2	PCDHGA8	ATP5MJ	EPC2	EPHX4	CPXM1	BMP7	TCF19	UGT1A6	ADGRA1	SERPINI1	SLC16A12	CAV2	PRRG4	RFTN2	CDK5RAP3	KRTCAP2	RSAD2	ZMAT3	DGKI	GINS2	KDM6B	TMEM151A	GCC1	MLH3	PARD6G	ORMDL2	CARHSP1	EPHB2	RBCK1	SLCO1C1	ANPEP	LIMK1	CNTN2	RRM2B	PYGL	TTC39C	EFCAB14	SMAGP	SMPD3	FLRT2	PFN4	GAL3ST1	CCDC138	TMEM199	TP73	PDE1A	EMX2	EVI2A	SENP7	SLC25A12	DYNC1LI1	KCTD3	KIAA1549	TOP2B	PUSL1	CHADL	ARX	JAKMIP3	RANBP9	STEAP2	LRRC8B	MUSK	SNRNP70	CD86	RSBN1	TMEM104	RAB3D	ZPBP	FGFR3	CACNG7	USP43	LMNTD1	NDUFA7	OPALIN	NBR1	CMTM5	SLC25A3	ACSS3	ABHD17B	CRB2	PHYHIPL	PSPH	AUP1	GCLC	CAP1	MMP16	NR1I2	CYP2S1	NCF4	ATP6V0A2	PRKCE	CECR2	WWP1	ENDOD1	XPO7	DESI1	DOCK5	KHDRBS3	RRBP1	TNKS	AP1G1	COL9A2	KLC2	LMBRD2	ACOX1	CNNM2	NELFE	ELFN2	NIPAL4	FMN1	PPIL6	CHD9	CD200	FN1	NDUFB9	ZFP36L2	MED13L	RBBP9	CCDC170	SMAD1	CLEC5A	HYAL3	AMIGO1	DTHD1	VDAC2	EHD1	NFATC3	KANK1	KLF4	UCP2	KCNC4	GSK3B	MAST3	COX5B	CCDC177	NQO1	CEMIP	ZNF521	BICDL1	CEP104	SFT2D1	PPARA	NEK1	BEST3	ITPR1	PDGFB	ABCA1	FCHSD2	GJB2	CPEB3	C10ORF105	PIMREG	KLF13	PTGER3	ACOT7	WNT7B	EVC2	IGKV4-1	WDFY3	RNF208	POLI	S1PR1	DOK1	C5ORF24	NEURL2	SLAMF8	GFPT2	ATP6AP1	SLC4A5	RABL6	SFXN5	MCRIP1	EFS	HR	SLITRK5	CYB561	UQCR11	CDK5R1	TP53INP1	BFSP2	MMS19	MON1B	PCDHGC3	DDX6	LZTS2	ZNF106	THAP3	FRMPD1	CCDC190	COL12A1	PYGB	SLC39A10	DBT	NKX6-2	ST6GALNAC3	CACNA2D3	NPFF	ARHGDIA	LPAR1	STX7	SPEF1	AP1S1	RASSF10	TMEM179B	STXBP1	SIK3	DACT3	EFHB	ST18	DDC	GPR27	BBX	ATP1B1	PSMB10	MTG1	CDH1	MFSD3	DAPK3	IZUMO4	SMARCA2	GFOD1	TRPC7	SLC39A11	SLC5A5	CLASP2	WNK3	ZHX3	POU3F2	MTHFS	RASSF8	OGN	HDAC9	CCDC74B	FBXW5	DCAF11	KIAA0232	BCR	EXOSC5	PANK4	KCTD15	COX17	TNFSF12	WNT3	TWF1	PIK3IP1	FOXK1	SYNPO	CDH20	FMNL2	ATG9A	LONRF2	GUCY1A1	INTS6L	PRRC2B	USP31	PHACTR2	FBXO32	ITPRIP	AHCYL1	PALM2AKAP2	ELOVL2	MRPS10	SNAP91	RYBP	HS3ST1	C5	LDB2	ICMT	AKAP8L	L1CAM	SBNO2	RNF145	SEC22C	ALDH18A1	ADO	RPGRIP1L	ACRBP	JPH4	CD6	ERBB3	FAT4	ARHGAP5	CCDC60	SYCE2	UQCC3	ZMIZ1	CAMSAP2	MRPL13	EHBP1	MAPK4	TMEM107	CDH10	CFL2	BRD10	FAM124A	ZC2HC1C	PCDHGC4	RSPH9	TET1	SP3	ANKS1B	CLEC4C	CAPZB	NCS1	TCAF2	IDE	PHACTR4	CYB5B	BAD	RAB5IF	SLC2A8	PDZD8	STXBP4	G6PC3	PML	TFPI	ADAM15	COPS4	PEX5L	C22ORF15	ACAP1	REEP4	UBE2C	NRP2	MBD3	PBDC1	GPC3	TBC1D2B	MSI1	LANCL2	KIAA1958	FASTKD3	ZDHHC14	AIF1	RAPGEF2	PCM1	BCCIP	HEY2	CFAP43	PGM1	ARID5B	TCERG1L	PRKACB	PSTK	MYRIP	MAP6D1	JAG2	C1ORF56	WNT9A	C10ORF143	WNT11	IL17RD	AGPS	TBL1Y	RPL11	HSF4	SNX20	RPL28	B4GALT7	IFT57	IPPK	DXO	SELENOI	ARPC5L	KCNJ13	MAK16	RAB6A	SHARPIN	WASF3	CRACR2A	RNPEP	ADRA2A	PPP1R13B	SLC16A2	CLEC4A	ELAVL4	LMBRD1	USP35	MEIG1	LRRC20	IL1RAPL1	IRX3	CUL4B	NICN1	HCLS1	CCSER1	PCP4L1	SLC16A9	CLN6	SUPT4H1	GGA3	SETD1B	CD101	CFAP100	ZSWIM6	FAM131B	PSMB1	MIR27A	CDK2	RP2	CYP39A1	HES6	PROX1	C10ORF90	MAP3K9	FAM181B	SFXN2	GRK5	REX1BD	WDR54	DMP1	IGSF1	ZCCHC3	KLHDC4	DNAH10	PCDHB5	TMCC2	UBE2D1	RFX7	GDF1	ASAH2	TEKT1	FNDC4	GMPPA	CMAS	HS6ST2	SURF2	TFCP2L1	TEX26	ABLIM1	PCDH17	TMOD1	CRTAP	PLCH2	CYSLTR1	MYO7B	CBL	SNCG	PPP2R2A	DUSP10	PTPN4	NEIL3	C21ORF62	BNIP1	MALSU1	GBP5	RXFP2	COX8A	MFRP	CCN5	UBL5	GATAD2B	PDIA3	PARD3B	METTL23	GLRX5	CHD5	PLA2G2D	HLA-DMB	SKAP2	SNX33	DDR2	MXRA8	CD93	TRAF7	ACY3	ZDHHC23	SPRY2	CYP2F1	CUX1	CR1	P2RY12	RPL10L	GRIK1	GPR155	GNAO1	S100A6	PLEKHJ1	DNM1	CSGALNACT1	KIFAP3	SIGMAR1	PCK2	SMIM26	ZDHHC9	CAPN6	CCT4	AFF4	RSPH10B	FCGR1A	ALKBH1	ARHGEF10	CABCOCO1	PCDHB14	IL17RB	GTPBP2	WASF1	DAB1	CPLX2	SIL1	RELN	SIPA1L1	PTPA	ANKRD42	DYNC2H1	FBXO2	CLDN2	LAPTM5	ZNF217	P4HB	KBTBD12	LYSMD1	ACAP2	PIGX	SLC20A1	DEUP1	CCDC107	ACTBL2	OXCT1	DUS3L	TUSC1	PABPN1L	DPH1	HIGD1B	CPNE3	DCHS2	TMCC3	HDHD2	UNC79	SPCS1	PTPDC1	NIPSNAP2	SH3RF3	SPOUT1	FAM161B	WNT5A	ABCA9	SSBP4	FAM180A	BLVRA	CBX2	PCBP4	IL11RA	UPRT	KCNN1	RAPGEF3	YES1	ARHGAP31	PLEKHH1	UHMK1	ATAD1	CHRNB4	MYO6	ACOT9	ARHGEF7	LRRC4C	CCN4	NAALADL2	PLEKHA6	CRYBB1	CEP290	CEP350	SLC1A3	TCHH	WIPI1	FAM110A	OTUD7A	RGS5	SPAG5	REST	GPRASP1	PATJ	UST	PRKCSH	FASTKD2	CD36	TTC13	FAM8A1	CAPN5	P2RY2	CKB	ZFYVE21	COQ2	KCNK1	TESK1	NFASC	PAQR5	PFDN4	CCT2	PRKD3	PPP2R5B	B4GALNT4	BANF1	SLC41A1	CCDC148	GPC2	SH3PXD2B	GJC3	SYNJ1	SRP14	PAWR	SLC25A5	CHKB	ADAMTSL4	EP300	UBE2W	ELOB	DNAJB13	FMR1	NR2E1	TLR5	RTTN	MPG	MSANTD3	PCDH1	WDR59	PSTPIP2	HK3	B3GALT5	UNC80	LNPEP	ARHGAP18	KATNAL1	FBXO27	LRRN3	CDC37L1	LGALS14	RFX3	FUT7	JHY	TAF15	SNN	HTR2C	NFATC2	WTIP	AFAP1	FOXO3	C1QTNF3	ABCA4	PTPN9	RRP15	GMFG	RBM27	WASHC1	GAK	KRT5	ADGRG2	USP34	TBC1D9	NANOG	KIAA1549L	PCLO	RPSA	CLK2	SLC35B2	FBXO21	PHF19	SYNGR2	BCAT2	BTF3	CHRDL1	SCHIP1	MSL2	CPOX	AURKB	CCR2	BDKRB1	LIX1	NR4A3	ELFN1	RBM24	BRWD3	NAPRT	PTPRJ	FCHO1	IMPDH1	PCDHAC2	FAM50A	CASK	MACROD2	C19ORF53	GTF2A2	ADGRA3	MTOR	PARP2	FILIP1L	GFPT1	RNF152	HCN3	KLHL29	HAUS1	PRXL2B	SLC52A1	CDH23	SLC39A9	ARPC4	ALOXE3	FNBP1L	ESCO2	LSM7	CHMP4B	CPNE2	SETD7	TMPRSS5	NTM	PDLIM4	TRIL	RBL2	NPY2R	CEP128	EBPL	A2M	KSR1	LATS1	VASH2	RSPRY1	HDAC4	WNT8B	ABCG4	NCR1	APBA1	AGA	ADGRG3	STX3	AURKAIP1	OSTC	KTI12	CPNE8	DAPK2	TARBP2	RBM15B	ALG8	GNG8	ULK4	SCIN	TBX21	PRF1	HIP1R	RABGGTB	CAT	MYL9	NEDD8	KDM4C	TMEM170B	ATXN1L	ZC3HAV1	ATF7	PHACTR3	ZCRB1	NDUFA3	P4HA1	GSS	BTBD10	CORO1A	SALL1	LAT	CLEC2D	KPNA6	PDE5A	ELK3	PLEKHA2	KCNH3	TMEM234	LRRC18	ABI3BP	ACE2	NBEA	SLC6A19	TMEM184C	NSG2	SLC38A2	ACACA	FBXO10	WDR93	ARHGEF1	SNTB1	PURA	RGS2	OSBPL3	ENO4	CKAP2	ANKRD66	TP63	MIEN1	CNOT1	LRRC32	ZSWIM8	OSTF1	PAG1	LSS	NMNAT3	ACE	TLR9	PPP1R21	DIP2A	SPSB2	B3GALNT1	KIFC1	ARID1A	MRPS28	RGCC	POLR2E	ALPK1	HMGB2	CSMD1	SLC25A38	DPYS	SLC35F3	PLCB4	FAM3A	CACFD1	KNDC1	RIN2	LRRC51	THAP2	VCF2	ZBTB18	COPE	SLC22A12	SLC13A5	NINL	FSD1	GNA14	THBD	CKS1B	TANC2	CREBRF	CARD6	DAPP1	KRT19	BMPR1A	DNM3	SSBP1	MIIP	OSGEP	LRRN2	C6ORF89	RRP7A	G3BP2	ITGB3	PDYN	PPP1CB	NARF	CDK11A	NF1	TRIB2	PHKA2	SIRT7	TMIE	SRSF2	ALDH1L1	C1QBP	RIMBP3C	SLC38A6	LOXL2	NDUFB6	MGAT5	NCAPD2	GRAMD1A	PES1	MRPS16	SLC5A11	TYMS	ADGRG1	HMGN3	ITGB4	RGS10	SPA17	KRT17	PRELID2	CRPPA	MGMT	WASHC3	PDZRN3	BCOR	IL4R	DOCK1	ATRNL1	ZC3H7B	GGN	LPIN1	SIAH3	UAP1	KLHDC8A	DCUN1D3	NPEPPS	MICAL3	PCDHB16	USF3	IL21R	PRRT1	ASCL2	LAPTM4B	SETBP1	COMMD2	ACOX3	TACC2	DIRAS2	GPR35	MRPS18A	PDGFD	NCLN	TAFA2	SPTLC3	HERC3	ALG10	SLC24A2	ZNF518B	SNORD104	MPDU1	INTS6	RAC2	BACH1	PCDHB4	FAM13A	FAM216A	HCN2	SOCS1	IKZF2	RAB30	PIGA	FOLH1	MYBPC3	DMAC2	IL10RB	SMURF2	CFAP410	CUEDC2	DIRAS1	RNF19A	SLITRK1	FOXO6	CFL1	MAML1	PFN1	CAMKV	CCDC65	TRANK1	GABRE	ZNF844	UBR3	ZNF185	FAM120C	DCTPP1	GAD1	SMYD5	TAPBPL	IGHA2	ANXA1	GPR108	C8ORF34	TRIM59	NOL12	BEX2	UBE2M	LIN28B	RORA	B3GNT9	NID2	ZNF503	RNASEL	SRD5A3	ZNF608	ZBTB7A	MCM3	EHD4	ICAM1	XRRA1	ATP2B2	MICALL2	ZNF579	REEP1	APBB3	CORIN	KMT2C	NPEPL1	C5ORF52	NPR2	FAR1	GOLIM4	EIF5A2	ZIC2	DCUN1D5	UBR5	EXOG	ITGA8	GPX3	NKAP	NCL	DRC7	BBS12	ZNF664	PTPRN	INTU	EFNA1	CHIC2	ASPA	PELI3	EIF3B	MYPOP	KANK2	AKAP11	STAM2	DCTD	TENT5A	CPEB4	FSCN1	SLC38A3	FMO1	KCND3	EPSTI1	MSANTD4	RCC1L	RNF14	SPC24	TGFB1	IL20RB	ZFYVE1	RPGRIP1	MRPL12	SLC25A22	MTMR4	DCAF12L2	FGD1	CD4	FASTK	TBPL1	TMCC1	UTRN	DRAP1	ASAH1	REPS2	CELF4	PTAR1	PARM1	RBM44	SLC16A4	CMYA5	MTX1	RABGGTA	KLF8	EMG1	BCAP31	AXIN2	SNRPE	SMOX	WRAP53	DOP1A	ATP6V1G2	CLCN3	BDKRB2	KIFC3	CMTM6	ARL6IP5	AKT1	C16ORF54	UBC	SLC38A11	CHM	TMEM38A	NCOA4	MAP3K13	SLC25A10	CANT1	THG1L	TRIM45	GRHPR	RASSF2	STAM	LYNX1	CIRBP	AFAP1L1	SLC26A2	FLRT3	TMEM169	C14ORF132	IFIH1	TMEM121	PDZK1IP1	TXN	DCC	HLA-E	AVL9	ENTPD5	ANK3	PPP1R14A	TIPIN	ASB1	CLEC1B	GPAA1	CEP97	PTPRD	UBXN1	ANAPC5	IFI44	QSER1	CEP63	GNG11	RAPGEF6	SLC25A24	FAM81B	CSDC2	CD3D	MKS1	CHCHD5	NPR3	ARHGEF39	USP36	GNL1	LFNG	SPATA2	LSG1	RPA1	ENO3	CARMIL2	EIF1AX	SEC14L4	CCDC85A	GPX4	ARRDC1	OTUD5	NLRX1	SUB1	LONP2	IQANK1	DLGAP4	APPL1	RNASEH2A	VOPP1	SOX4	IL15RA	EHBP1L1	PKN2	DOHH	NFKBIL1	WDR44	SZRD1	MRTFB	TECPR2	RAB33B	MYNN	ZEB2	KIF4A	TBC1D2	ATP2A2	ZC3HAV1L	EPB41L5	BOLA1	UBQLN2	KDELR3	NR0B2	SMTNL2	LYG2	UNC5C	TEN1	DYRK1B	TPRA1	TRAK1	TMEM238	CD38	TONSL	SRGAP2	TRIM21	COG5	ZDHHC17	ADCYAP1R1	LSM4	HMCES	ATXN7L3B	THEM6	MCRIP2	TLR4	PLIN5	TCAF1	MORN1	COMMD7	SEMA3B	SAR1B	RPS6KA2	MB	COMT	DOK4	LRATD2	PSMB4	ZNF76	ZNF513	ZFP41	BTRC	FRZB	RPRM	KMT2E	TBC1D16	GPATCH4	LBR	C21ORF91	MRPL4	COL4A1	PCNX1	TMC7	PCYOX1	SORCS1	ADGRL3	SMARCC1	PREX1	CMTM4	TUBB4B	TRMO	NDUFS8	DENND4C	TMEM203	TULP3	DCUN1D4	EVI5	KLHDC10	RBFOX2	OTUD6B	FAM221B	SPAG9	NANS	NACAD	CERS5	CTDNEP1	NYNRIN	ITGB7	KIF18B	SERINC2	XKR6	PTGES3L	INAVA	CCDC87	ADGRB3	AATK	CRKL	C1RL	ADAM8	RGL3	ASB16	TMTC3	RNF41	HLCS	EDA2R	TRAFD1	USP54	ZNF787	FIBP	TIMM13	TOR1B	RASL12	BBS7	SNORD49A	HCFC2	ITPRIPL1	COL14A1	UTP4	WSCD1	RERE	THBS1	CMPK1	SPACA9	SETX	SSR2	SNF8	CTCF	ULK2	RINL	RDH10	HSP90B1	BAHCC1	NOC2L	PAQR8	GADD45G	EXOC3	ILKAP	COL5A2	DNAH2	GALNT6	DMXL1	TPM2	KDM5A	ARHGAP23	SGPL1	SLC9A8	CEBPZOS	TRIM11	DUSP7	LDLRAD4	METTL17	AOC1	KRT7	SLC43A3	PRR12	CHPT1	SRSF5	ESD	SLC12A2	SMOC2	REEP5	SLITRK2	MRPL36	SETD2	SNORD65	CCDC38	LMO3	ENHO	CDCA4	VIPR1	PLEKHN1	LPAR3	PIH1D1	CAMK1D	TMEM258	ITGA4	NEMP2	ATG16L1	ANKRD37	CYP7B1	NKX2-8	JARID2	ARHGEF10L	NDST3	PIH1D2	ASH1L	RNH1	RNASEH2B	NTN4	GADD45A	GPR158	NEK10	CIPC	DSC2	ARFGEF2	GNAZ	CDC42BPG	HYAL1	LPAR4	RAB23	PAIP2B	NPTXR	MRPL24	HS6ST1	TOMM34	RNF186	TM6SF1	PROM1	CHSY1	TMCO6	CTTNBP2NL	NDUFA4	CDC37	DERA	AFF1	RNF103	TMPPE	SRGAP1	HMGN1	WAC	RGS12	SNRNP200	ROR1	PPP1R3E	VWA3B	YIF1B	CA9	CA5B	RNF114	CLIC4	RPRD2	FRMD4B	BCL6B	DROSHA	RPS6KA6	PCDHGA7	NSUN5	TOB2	NFIL3	HEATR5A	HSPBP1	MANEA	ENTPD3	POLR2B	SOS2	TBXA2R	TMEM184A	LYPLAL1	ZNF148	MAOA	ISCA2	TRPS1	ANKEF1	DAAM1	SLC37A4	GYPC	CYSRT1	GAB3	MRPS15	HESX1	TMEM179	INA	ETV5	UIMC1	PJA1	SMARCA1	COL8A1	PHACTR1	LMX1A	RAB11FIP3	IL2RB	TTYH2	LMNB1	MBD5	SLC22A3	SLC9A2	INPP4B	DNAJB4	TMEM271	SP1	MAFG	FAM174B	IGHV1OR15-9	DLX1	IQCK	LAMC2	ALDH1A2	CINP	SLC6A20	SYPL1	CD53	POLD1	ANKRD28	EML3	TTC28	DSP	AP3M2	PLEKHG1	BMP2K	ZNF703	DNAH11	EPB41L3	LRRC49	NPTX2	BRINP2	CHCHD10	HEBP1	BMPR2	MAGI1	UBXN2A	MED13	SNX27	SGIP1	DSTYK	LONRF1	TXNRD2	GRIN3A	UBE3A	HECTD4	KDM6A	HLA-DQB1	PRKCI	DNAH7	ACVR2A	EDN1	SPINT2	TADA2B	SLC6A11	MVB12B	C9ORF72	NAPEPLD	ORAI3	EPG5	EIF2AK3	KDM4D	NDNF	AGO1	MUSTN1	LAMC1	NUDT18	PDPR	ST8SIA5	USP42	NXF1	GRAP	PUM1	SLC22A15	TOP1MT	TRAPPC5	FAM161A	NDUFC1	GLT1D1	ALPK3	ACSBG1	PHC1	CDC42EP4	FTH1	KLF6	BNIP2	NDST2	UBE2J1	LIG3	TRHDE	IER5L	COX19	EVC	KDM7A	TOP1	ELOC	INSL3	CCDC88A	STK38	PARVB	WDR47	PLD2	PTS	STYXL1	QARS1	CLEC4M	SNAPC4	EFCAB12	CAVIN1	F5	ARHGAP17	HOMEZ	GCN1	RAB11FIP1	HOOK3	TTC12	MCAM	GDAP2	GSTM3	AK9	DENND5A	PRDX1	CD151	CDC73	SLAMF7	OAZ1	ADD1	AHR	IGFBP7	N6AMT1	VPS16	NSMCE2	IKBKB	CDPF1	EXOC4	HDAC11	SCRN3	FNDC1	TMUB2	DSCAML1	M6PR	N4BP1	RPS19BP1	POLR2G	UFSP2	DOP1B	P2RY14	CCBE1	PBX1	ST7	REEP3	SACM1L	NUAK1	BUD31	ADGRB1	B4GALT2	KLRG1	HERC2	ZKSCAN8	CSNK1G2	GABRB3	DPAGT1	CD55	NDUFB8	CRCP	APOC1	ABHD5	SHKBP1	PHLDA1	AGBL2	PSTPIP1	KIAA0408	IGHV7-81	SAMD4B	PPP1R12B	ZHX2	NCAPH2	BAK1	ARHGAP9	FAM234B	ASB6	RGS6	TLE2	INSR	ADAM10	FTSJ3	WDR55	RPS17	RMDN1	BMP2	STMN1	ZMYM2	TPX2	GLB1L2	GNA11	TLR8	PSMA5	ATP2A3	ITGA1	EEF2KMT	SHANK2	MTFP1	PCGF1	GABRA4	DNAJC28	ZNF488	ARHGAP15	RASGEF1B	ATRAID	CREM	SLC22A17	EPHX1	XIAP	IGFBP2	MKI67	MFSD13A	PCMTD2	CCDC117	PIPOX	BPTF	SRRT	GLG1	PAX6	MAPT	GPT	ZNF426	RTP1	ANKLE1	HMBS	TNFRSF4	ME2	NDC80	BEST1	IRF3	TRIM33	PM20D2	CTU2	OPCML	BICRAL	RIMKLA	MED7	PPARD	NR4A1	LAMTOR3	ADPGK	LOXL1	L3HYPDH	CDK10	CLDN7	COX6C	ATG2B	RANBP1	REL	LMO7	DLGAP1	OLA1	BOC	TCAIM	PGGHG	TSHZ3	SLC2A13	TAGLN2	FRMD4A	MAP3K14	HOXD1	STX8	MORN5	MRPS18B	PXDN	KIF13B	CLK4	TUBG2	STON1	SH3RF1	LAGE3	ARHGDIB	BMPR1B	RFK	IL1R1	RAB4A	TANK	TMEM109	CNTNAP2	AGMO	RAD21	PSMA1	UBE4A	SLC6A16	CASTOR1	FNBP1	PLA1A	ZNF414	SUPT20H	TTLL13	ATF7IP	MS4A1	SEC13	CLOCK	MAP3K12	MPZL1	SMC3	PACRGL	MCCC1	DENND5B	GNG10	CDCA5	CYB5R2	PLEKHA7	ZYG11B	APEX1	PSEN2	RCBTB2	ALKBH3	ALMS1	SNX10	NDUFS4	PDPK1	MME	CLPTM1	TSPYL2	P2RX7	SLU7	JAK2	CELF2	CACNB2	NDUFS6	TIMM10	EBI3	FBXW9	RNF31	MNT	STRA6	CENPS	CCDC115	MYCN	MRPS34	PTK2B	DHRS4	NEIL1	ADAM11	STEAP1B	GIPC1	STX1B	FRAS1	SRPK1	DDIT3	TMEM74	LSAMP	ZSWIM2	THBS3	ATE1	TTC5	ITPRID2	EPS8L1	PIK3C2G	SEC16B	MIA	SNORD10	VWA3A	RIMKLB	LDLRAD2	WDR7	SLC35E3	RIPK3	ZNF518A	NUDT14	EEF1E1	UFC1	CBX4	PCED1B	CLASP1	HSD17B1	MGAT4B	PIGQ	PGS1	IGSF9B	SERGEF	RSRP1	TNNT1	PDE8A	TRADD	BRINP3	SYN2	DOT1L	XRCC1	PDRG1	DENND2D	NMI	DOCK3	KLHL35	ADHFE1	BUD23	SELENBP1	GNL2	DNAJC3	NAXD	NIPAL2	PTH1R	DZIP1	GPC5	NEU2	IBTK	PGAM5	GABBR2	EML6	DTL	TMBIM4	HILPDA	RAD54L	RLBP1	ANK2	EDF1	PCDHGA2	GK5	MTHFSD	FBXO30	OSR1	SBF1	CPXM2	RNF166	RAB29	ERMAP	BCDIN3D	CDS2	TSR1	TBC1D5	RAB27A	PPP1R1B	VASN	LUM	VPS13B	MPZL2	WASF2	RELT	RPS27A	MCM10	EEF1A2	RALYL	PTRHD1	RDM1	S100A10	KIF27	EIF4G3	FHAD1	RASGRF2	RGS7BP	KIF1A	INTS4	EPHA5	SRCIN1	ZFHX3	PANX1	SPI1	GALK2	CRELD2	RALGPS2	PTPRA	OCIAD2	OXR1	GPS2	SPG7	DAAM2	POU2F1	SNORD39	MAMLD1	MPV17L	DUSP16	CPN1	FBH1	RHOJ	PGK1	CASQ1	C11ORF54	PIRT	ELK4	CTBS	PLXNC1	SPTAN1	EWSR1	PEMT	TUBA1C	B3GAT1	WHAMM	LEMD2	ATP13A2	SYNE1	AKAP14	ACCS	CREBL2	KDF1	GSDMD	ATP7A	AGAP1	GRIK5	HAPLN2	MFAP2	PRRG1	CLUH	TSHR	OLR1	BRAF	TMEM255A	HYPK	KIF23	MC3R	IL18RAP	NPC1	MYOF	CCNF	PSMB3	MRPL57	CALN1	ZNFX1	EVI2B	ARF4	PDCD6	DNAJC2	TSC22D1	IST1	CTF1	S100A8	SLC12A8	ARFRP1	FKBP8	PTPRT	ANXA11	ACOX2	ADSS1	RNF112	PHF2	RASAL1	FBXL12	PCNX4	HIP1	SEBOX	H2AJ	SRSF12	CS	NEK5	SP4	ANP32B	TULP2	NEURL1	JPT1	DERL1	RTN4	MYMK	ETNK2	COL3A1	ATP13A3	DNAJC4	RNF144A	SMAP1	ZBTB41	PAPSS1	NUDT22	ARFGAP1	AP3B2	FUNDC2	NR2F2	COX16	MMGT1	KRT75	KCNE4	RC3H1	SRC	SH2B3	CAB39L	TAGLN3	MADCAM1	PDGFRL	NDUFB3	RNF213	GSDME	CD40	MTHFD2	ARFGEF1	SNORA69	METTL21C	DNAH17	KRCC1	CDK3	DZIP1L	PHF8	SNRNP25	HIGD2A	TRMT10C	RFTN1	SLC10A6	BHLHE22	MINDY1	BBS2	MECP2	NOG	NDUFB11	OSBP	PIK3CG	FAM53A	C11ORF91	SYNRG	CLDN12	NECAP2	ADAMTSL3	MRPS17	GPSM3	RUNDC3B	APLF	PPIE	KLHL2	YEATS4	HYKK	SELENOH	GPATCH1	SERP1	DMXL2	PPP1CA	PDE3A	GIMAP5	PFKP	ADARB2	TMEM14A	LMF1	NKIRAS2	RUNX2	POLR1E	TAX1BP1	SCYL2	HMGA1	SLC1A2	TBC1D22A	NDEL1	RNASEH2C	VSIG10L	TAGAP	SPEN	SGK3	NEURL3	KRT28	R3HDM4	DMAC1	TRIM41	TMEM222	NOTCH2	KLHL28	IMMP2L	SORL1	SLC25A44	SPPL2B	LGI1	ATP8A1	TMEM192	C2ORF88	B3GALT6	OLFML2A	DCAF15	HECTD1	LMAN2L	CAPNS1	BCL2L1	QDPR	YPEL2	FAM171A2	GRIN2D	NSG1	LRRK2	PCGF6	CDC25B	KRTCAP3	STK4	POLR2H	ARL2BP	SLC27A6	SLC7A10	C17ORF75	ACOT11	EXOC8	KTN1	SLC25A27	FUT9	EEF1AKMT1	IL1RL2	TUBB2A	PHGDH	TGFBR1	CBLB	RASL10B	NRROS	SUOX	NDUFB7	SLC5A10	RFC3	CCT5	EVI5L	ACAT1	CEP78	AHCTF1	EPN3	PALLD	FAM199X	DAZAP1	KCNN4	NUBP2	AKAP9	AP2A2	IGSF6	PPP2R2B	ABHD16A	RSPH14	HSBP1	MXD1	HIBCH	BSCL2	MSH5	RALGAPB	SCARA5	ALDH2	CCN2	STUB1	RIIAD1	CNKSR3	ADCY7	RAD51B	DNAJB6	MYBPH	EFNA2	CCR3	IL27	LAMA1	NTN1	MAP7D1	CLIC3	KLHL12	FIGNL2	ZNF646	IQUB	TCP11L1	PKD2L1	DDIT4L	MN1	GPR141	FBXO45	TST	MATK	CCNYL1B	NOB1	CZIB	DIS3L2	TNNI1	WNT5B	GMPPB	NAT2	FSTL4	DNAAF5	CA12	TRAPPC3	FBXL6	INPP5F	KMO	PPP1CC	CMIP	CFAP298	SWI5	MIF4GD	SCTR	CARS2	ACBD6	MECR	ARHGAP29	TMEM35A	SLC3A2	CROCC2	CEBPG	PREX2	IDH2	NDUFC2	PIK3CA	FBN1	TMEM198	C17ORF58	FAM136A	SIN3A	ASB13	SELENON	KCNMA1	ZNF692	PHF20	DCTN5	UBAP1	ADCK2	CDH7	RD3	APBB1IP	ZC3H14	LIMS2	CFAP70	DICER1	SLC14A1	PUM2	GAMT	ZSWIM9	IFNB1	RCOR2	SMIM5	PIGC	ANAPC1	ZNF800	CP	BLK	MFSD10	PICALM	TRPM3	ZNF202	SHPRH	MACROD1	ZW10	DGUOK	AKNA	CD3G	FAM91A1	NR2C2AP	PRRX1	CD19	FBXL7	SFRP5	MEIS1	PIDD1	FOXP1	PPP2CA	AGFG1	SEL1L	NIPBL	PHF6	GALNT3	EIF4A2	DRAM1	MSX1	TRIM23	CCDC78	SENP6	ATMIN	CCNQ	SLC26A3	CLK1	BAG4	STRADA	MFSD5	RGS18	SYP	XK	GABRG1	TMEM144	CIZ1	MKLN1	TCF25	CGNL1	MPC2	CASP3	SIRT4	PAN2	CORO7	RAB24	TELO2	MTREX	SMG7	NDUFA4L2	TRIP4	ACKR3	IRGC	IL15	SUN1	CYP4F2	ANKRD44	AKT3	EIF2S1	SNORD12	PYGM	IDH3B	BLVRB	RNF138	TRUB1	NDUFAF8	SH3TC2	PIP5K1B	BCL10	INTS8	ASB7	C2CD2	ZUP1	VWA5A	WDR74	TGFA	TET3	ING3	FAM107B	WWC2	CUEDC1	APC2	HSPB8	CCDC90B	STARD3NL	ZNF354B	SLC22A4	SETD4	TUBA4A	DPM2	PRKACA	ZSWIM5	TM2D1	FASN	MIER3	EFHC2	DDX60	PBK	DNPEP	ADAMTS5	MED14	CDIPT	FBXL16	NUP58	ERLEC1	NR2C2	AKTIP	TAF1L	DNAJB11	GIT1	EBP	TMED9	PON2	PRKAR2B	NDOR1	CLCNKB	CLIC6	CDK12	CDH8	RHBDD3	EIF2A	FXYD1	CIAO2B	ASAP3	EPHX2	SLC29A4	SH3GL3	WDR6	SLITRK3	PCMTD1	AP2S1	LY6G6F	CIDEA	STX4	SHMT2	ATP9B	TSEN54	SLC10A3	ADIPOR2	ADGRA2	CLDN10	CCDC30	ATF2	INTS11	ARL5A	CARD9	LDB3	FUS	ZFYVE19	ADK	RMI1	SRSF9	TRIM16	TNFRSF1B	DHRS7	FOXF2	NMRAL1	SPTSSA	BMPER	SRSF6	COL11A2	SMIM11	CASC3	NXPE4	MRPL28	FNBP4	ITIH2	NAA10	KCNQ4	POGLUT2	UMODL1	GLIS1	TRIM14	HELZ	TCP1	MTO1	MYCBPAP	GRM8	TMEM141	ADD2	SIN3B	LEPROT	OPA1	TSPAN9	ATP2B3	EMC4	TUBA3D	TIMM22	TBC1D30	MYO1C	UQCR10	SVIP	BTBD7	F8	SPATA6	PPP2R5E	MS4A8	GSPT1	SLC7A14	BLOC1S2	REEP2	JDP2	AASDH	CYP4F8	UNG	PATZ1	DNAJC18	SLC35F1	CCDC51	MYLK	SHISA9	ACTR5	TH	RBM15	C1ORF174	SF3B5	HSPG2	SH3BP4	VPS37A	RPS6KL1	UBXN7	SOX13	RANBP17	GULP1	SOX11	UFSP1	THOC1	PARVG	MAPK12	HCFC1	RFC2	HEATR3	C1ORF87	CCDC88C	SUCO	ZNF219	MEA1	PCDHGC5	PPIL2	LRRC42	HS3ST6	SCAF8	RPL27	ATL1	CUTA	CX3CR1	SAMD8	ABCG2	PRKAA1	SLIT3	COA6	MRPL34	SGMS1	RAB12	RRP1	LTN1	TMEM72	FBXO36	GLRX	LRRC75A	DPH5	BATF2	CRYGN	ABHD6	GLS	PRDM16	TNS2	DUS1L	HCCS	NECTIN2	MAPK6	C8ORF76	PHF3	PLSCR1	GSPT2	SLC6A13	BCL9	GPN2	PRELID3A	CD47	MFAP4	THBS2	KDM1B	FREM1	ABCC4	OGFOD3	SEC11A	KREMEN1	TAF4	ZNF605	TRIM13	PPP2R3C	TEX261	MAML3	LRRC45	PPCDC	SPCS2	WFDC2	PLCB1	KIF2A	CDC27	XIRP1	UNKL	TRAF2	ZCCHC7	COPZ2	IMP3	TXNRD3	DCTN4	TMEM259	TMEM97	CUL5	CCNA2	DCTN3	CARS1	PPTC7	RBM17	FLVCR2	FUT8	ARFIP1	STK16	PKN3	YWHAQ	ZNF48	MORN3	TTBK2	MPV17	ZMYM1	CREBZF	CIAO2A	USP46	PHC3	ZHX1	OTX2	DLG5	ADRM1	PWP2	VPS18	TRIM34	TMEM67	PIK3R5	AP1G2	FAM117A	RHOBTB1	MIB1	DAZL	XRCC5	UBE2T	DNAJB14	MAP2K3	ARCN1	NLK	TLR3	PRDX6	CDC23	BCL6	RPH3AL	ZNF883	KLRK1	GLI2	PBRM1	ARID3A	PPP1R17	EMC9	TP53	GJA4	FRMPD4	SLC12A7	NOP2	VAMP1	LGI4	MMP24	CENPH	ZBBX	CTSF	FAN1	AFTPH	XYLB	SERTAD2	DHRS13	SNORD63B	EIF4E2	DOK6	MEAF6	TATDN2	CLIC5	TRAF6	GABRA5	ROCK1	KRT79	CDC25A	MFAP3L	ARID4B	MPPE1	STOML1	VAC14	SNRPA1	NCBP3	AGBL4	PDE6D	RPL36	PPOX	CSNK1A1	NRBP1	CDC14A	PURB	OLFML3	MAPRE3	PPHLN1	CALHM6	PNRC1	TYSND1	DPY30	NFAM1	RAB5A	SERPINB2	ATL3	LMF2	PTPRO	GSTT2	WDR24	DYRK1A	SDHB	SMG1	TTC16	PLA2G5	GPT2	CDKN1C	KMT5C	SCAMP3	AKR1B10	PTGS2	TMEM205	PIP5KL1	TMEM242	TRIP12	ERCC6	MCM4	ZNF366	DMGDH	EYA4	NAALAD2	NAV2	LIMD2	PODN	TCF7L2	SMTN	GZMB	VPS28	SRI	MSRA	PIF1	GRAMD4	CISD1	ULK3	FARSA	CD69	MPV17L2	PITPNM2	NRBP2	OTX1	ARL6IP4	ZNF260	NR1H2	RORC	ROCK2	MYCBP2	SLC16A1	GALNT9	DAD1	SCAMP5	SENP2	TRABD2B	TMEM147	TESC	ABTB1	NUP153	CLBA1	RNF24	TAF2	TMX4	CNPPD1	UBA1	GUF1	LRRN4	FAM120A	SPTLC2	KLRC1	NDUFB4	IGF2BP2	WDR72	SERHL2	RTKN2	MAZ	PRRC2A	CGN	OLFML2B	GPR182	POLH	KIF5B	DAXX	CCDC85C	UTY	PIK3C2B	C5AR1	DHX40	SLC8A1	PPM1M	PRLR	CHST7	CNOT6	GGT5	COL17A1	HAT1	ANKS1A	RAP1GDS1	DMRT3	LRRC2	CDR2	TBX18	ARL4A	BLMH	PRCP	GPR15	SLC7A6OS	MCAT	PDE9A	AQP11	GEMIN7	ZBTB42	TMEM86A	THOC6	RASEF	HASPIN	DVL1	LNPK	CDK20	RAP1GAP2	GPX8	KDELR2	MRPS23	SELENOM	SMIM20	B9D2	SMCO4	ADI1	NCKAP5	DOK2	LPO	AMPD3	ISLR2	NMD3	SLC34A3	C21ORF58	MKNK1	JCHAIN	TRIO	SLC17A8	ATR	ATXN2	PNCK	NXPH3	RIN1	UNC119	LRRC28	PLD6	H1-10	CCDC141	ITSN1	PKDCC	COX14	RETREG2	ERCC6L	RIPK4	LEPR	SEC24D	ASAP1	TYW1	PKIA	SF3B6	MTMR3	SEMA3D	TAOK1	GTF3C5	NDUFB5	CSTF2	UTP6	GRB10	PARS2	MAP10	USP25	EXT2	DST	LRRC73	BIN1	TMEM134	VTI1B	PIGO	SLC2A12	NUP62	FAM13C	PIK3C2A	PAQR7	IDH3A	NCOA1	TSACC	UNK	GPN1	COX18	B3GAT2	RLIM	NADK2	DDX25	SCLY	RNF169	SPSB4	SLC29A2	DCK	PLXNB3	ARHGDIG	PTPN7	GPHN	COL5A3	NT5C	DNMT3A	DCAF5	TSBP1	LRRC3	GLIS2	PFKM	SLC24A5	LCTL	TEPSIN	SLC15A1	ALKBH5	ARHGEF6	RAB33A	DYNC1LI2	ABLIM2	LENG8	SMIM12	CNDP1	PARPBP	ZWILCH	PLCB2	HARS2	LAD1	LRRC7	RBM11	TRMU	MS4A6A	ABHD17A	SLC44A1	NAGS	ATG7	MED22	SH2B2	CELF1	MCM2	STRN3	SCN2B	EIF3L	NFE2L3	ACVR2B	SLC25A48	CYTH4	TRAF3IP3	RAD54B	APBB2	USP53	OCLN	GLOD4	IPO8	TMEM201	CHPF2	RELL2	COL6A2	MREG	HS3ST3B1	CDCA2	NOMO3	POLA2	GADL1	MAPK9	FAM117B	TM7SF3	RREB1	ENTPD6	CDKN2AIPNL	IFT88	AZIN1	TCOF1	IL11	TAFA1	MRPS14	VAT1L	P3H2	PCOLCE	C11ORF87	TLDC2	C16ORF74	PEX14	NRARP	H2AX	COMMD10	PCDHB7	OPHN1	TRIM7	RTL8C	TMEM119	NECTIN4	PLBD1	GRM7	TPST1	PFDN1	RP1	POMC	TRAPPC1	CHIC1	PRKAR2A	HPGDS	MANF	RAB27B	PKIG	NPHP4	SULF2	DOCK6	ZNF251	NRN1	OCA2	TRIP11	RDH12	GPR26	ATP6V0A1	ACACB	SERPINA3	TSPAN3	HIF1AN	SAE1	KLHL15	CHCHD7	MCTS1	STOML2	CTSK	CDC20	MAPRE2	KY	JMJD6	CUL3	MRPL17	PSMA4	ATRIP	B4GALT3	POLR2I	XPNPEP3	RNF215	PIM3	ANK1	SRP54	MRPL21	USP38	SLC25A43	ZDHHC16	MCM7	MYL12B	RAI2	LRRC71	ENTPD7	DDX41	ZFHX4	BIRC6	HOMER2	SLC4A3	RITA1	KHK	SDHAF1	ARHGEF37	RAB18	PCDHGA9	ADRA1D	MMP25	KCNRG	CORO1C	ZC4H2	NUDT3	ARMH3	BIRC2	LIN37	PIGS	SGO2	AP3S1	CXCL12	ARGLU1	PRR7	G6PD	TNXB	GPATCH8	SPTA1	TIRAP	BBOF1	MSANTD2	COA5	AKIP1	MCFD2	ARRB2	LAMTOR2	POLR2F	RAP1B	ACTR3	GTF3A	IGF1R	SAMD4A	TMEM183A	FOXM1	BTBD19	TMEM237	DNAJC15	ALS2	SPINT1	PDPN	NPM3	SAP25	SEC24A	HTR2B	ATP10D	LSM14B	MSANTD1	DHX34	ZNHIT1	GFER	ANXA6	SNRK	CLMP	CCDC15	CCP110	ABCC5	SNORD35A	USP45	DEFB136	CBLL1	CRTC3	ME3	GFAP	WASHC4	PRPF40A	NUDT2	CHKA	CA10	YME1L1	MEF2A	MIR23A	SOSTDC1	ST6GALNAC5	DUSP12	AARS2	MCTP2	C1ORF53	AFF2	ARRB1	PLEKHO1	AOAH	KLHL11	CCDC39	OBSCN	VPS51	ADA	TOR2A	P3H1	BRDT	CSTF3	MRPL20	DCP2	DVL3	DOK7	CHD6	NUPR1	HNRNPH1	ZBTB17	CBFB	IRGQ	QSOX2	ZFAND4	ADAMTSL2	PHLDB1	PWWP3B	DUSP4	CALCRL	CEP120	STK11	TMEM217	POLR3F	ZNF688	IKBKE	RAB5C	ANKRD9	NAA30	SLC22A18	PALMD	KLK8	KANSL1	NAV3	LSM10	CASD1	ZNF516	TEFM	ZSCAN22	NUDT5	STX5	INO80E	NOP14	HUS1	AAK1	ENPP3	TRIM3	ARMH1	LXN	RFFL	FBXL2	DDX50	SSPN	SMARCD2	TGOLN2	DDX51	ADCY9	ZBTB34	CENPM	CSMD3	TAT	STK36	DPY19L1	LRP4	INPP5K	TTR	FBL	CPSF2	SLC25A46	RAN	PPP4C	POP7	FANCD2OS	ERMARD	RAD9A	CCDC28B	SLC25A42	ITGB1BP1	C16ORF46	MMACHC	VPS13A	SSNA1	ZNF428	SVEP1	LRRC34	SLC26A7	SP9	KIAA0040	PHKA1	MAP2K2	TMEM63A	ST8SIA4	SH3BP1	MGLL	AK5	GOSR1	CLCN2	CENPN	WDR4	ISLR	IL1R2	EIF2D	MTERF1	SNORD45A	GIMAP8	YIPF1	SLX1A	CHAF1A	EIF6	STAC3	ADORA2A	PEX11B	CDK13	CALCOCO1	GSTO2	EMP2	PIAS2	MYO5C	PPP1R12C	CETN3	PPT2	FYCO1	GRID1	DMRTA2	TLL1	VCPIP1	AQP1	ANKRD55	LIN7C	TTC32	MELTF	NIT2	MBOAT7	ESPN	A3GALT2	STK32A	UNC5D	GCC2	PPP1R3D	GRWD1	RIBC2	GAS2	SPRED1	KLK10	NDUFA8	FBXW12	TOGARAM1	HPCAL4	ENTPD2	NXT1	CCNI	NCOA3	ZNF280B	CCDC28A	HOOK1	CDKN1B	NPAS4	IRAK3	LIG4	TMEM250	GBE1	MLH1	ZNF385B	DIAPH2	GALNT13	SLC6A17	ARID1B	NAA35	SLC35F6	USP1	PPP1R18	FAM83D	CCDC47	SNX15	MGAT4A	NXN	MS4A7	AKIRIN1	TRPV2	ERVFRD-1	DDTL	RAB6B	GALT	PLSCR4	AEN	SEC22A	TACC3	TMED2	RHEBL1	SH3BP5L	ACP6	TMPRSS9	MED23	PXDC1	SNED1	ST6GAL1	TRAPPC10	CACNB4	RPS6KA1	TBCB	KCTD13	SEMA7A	MYO5B	MOXD1	ACVRL1	EVA1C	KIZ	TENT5B	RSRC1	RHBDF1	MSH3	SLC22A5	MECOM	SPAST	TNFSF18	ASF1B	NME6	TRAF3IP1	ARHGAP20	PDZD7	FAM43A	ABCC10	EDNRA	SNAP47	ZC3H7A	RAB8A	SAMD14	TOX	ZNF609	PDE1C	TOLLIP	RNASE4	NEK3	BOD1L1	DOCK9	TCEAL8	NIP7	BTBD6	AMMECR1L	C8ORF33	CXCR6	CDH22	AKR7L	YTHDF1	CACNA1C	RAB40C	CHIA	SLC17A6	LMO1	YTHDC2	FRS2	MON2	PCDH15	KMT2A	CORO1B	ABCA6	GOSR2	PRUNE1	C22ORF23	EIF4EBP2	NOSTRIN	ZNF287	NFE2L2	PKNOX2	CACNA1H	DDX27	MTMR14	KCNK3	SDC1	VAV3	LAPTM4A	RAPH1	TMEM260	POLR3C	DIPK1C	EVA1B	FOXJ3	CCDC82	PPM1K	CMBL	ATP6V0D1	TMEM126A	ZNF644	NDUFA12	SMCO3	SRPRB	PRSS3	SLC5A1	GAS7	LIPT1	ANKRD29	C2	MRPL41	ANKS3	UBE2G1	SNX13	PDSS1	HAVCR2	UNC5A	DHRS7B	CENPK	SPATA17	LBX2	WNT7A	FNIP2	FRMD3	ATP6V1B1	PIAS1	MYLIP	DBX2	THSD7B	IFFO1	CSNK2B	MATN4	RNASEH1	UBE2E3	ZNF574	CFAP46	EXO5	PDZD11	DNHD1	DAB2	TBC1D10B	ECSCR	FAM110B	PMVK	CTSW	RIF1	TTC8	ZFP37	ZNF667	PIKFYVE	NPY	HSPA5	DHX36	LGR6	GRPEL1	POLR2A	ZC3H10	APOLD1	TOMT	BZW1	GABPA	IMPACT	HDHD3	STK35	GPATCH2L	OXA1L	TIAM1	FCRL1	CRAT	B3GNTL1	EDEM3	ALS2CL	OXGR1	TMEM164	TRIM27	MLX	GTF2H4	GRIN1	HTD2	TTL	RNF113A	CBFA2T2	SPMIP7	ZNF850	PRSS56	AKAP12	ZNF483	ARR3	LRRC57	NPR1	PPP6R3	DPP6	AHDC1	MTRF1	CHMP1A	FOXO4	DENND6B	ZNF24	CDCA8	ASIC2	FGFR4	OVCA2	NAA50	C3ORF70	MAIP1	CISD2	CCDC160	POP5	BDP1	H2BC10	STAC2	DENR	RPL24	LAMA3	STX1A	SLC35D2	PLPPR3	RHOF	MKKS	VPS54	AS3MT	GPS1	TTLL11	MRPL44	IGKC	FECH	PSAP	ADRA1A	CLTRN	CA13	ABCB7	LZTFL1	ZFX	CDH3	GTF2H3	HDX	FAM228B	ITGAE	ZBTB11	SBK3	ZNF330	GFM2	MTM1	SMNDC1	EXOSC8	ATP11C	MAPK1	PLEKHG4	PRKD1	SLC45A1	MST1R	SMPD2	GNG12	TGS1	MT4	COPRS	STEAP4	LIN9	ZNF45	RNF17	KCNK6	RNF182	SRSF3	APCDD1	PDCL	FASTKD5	ZNF532	YPEL3	WFS1	CAMK2B	FAM151B	ACAD8	RBP2	PLXNA2	TEX52	WDR18	NBEAL2	COL4A2	PGM5	TUB	CRK	COA3	PRR3	TBL3	MED12L	CIB4	HEATR6	BCAS2	RSF1	CHORDC1	ANP32E	PRPF8	STARD8	ACOT8	GPR161	CRYL1	SMAD4	XPA	CLSTN1	ST6GALNAC2	LMBR1L	ARID2	TMEM63B	ADGRE5	CRELD1	SNTA1	SNX22	ACD	RNF40	CLSTN3	HSF1	SEC16A	POMK	IPCEF1	BCL3	GTPBP3	POU3F4	TMEM214	TMEM51	C5ORF63	COL27A1	ADGRB2	HMGN5	UTP11	INKA2	UBB	PSRC1	MEX3D	PHF13	SMN1	LTBP3	SYTL4	ANKRD13D	TGM1	MYT1	NUDT21	GPD1L	LYPLA2	BAIAP3	PM20D1	STXBP5L	CRYBG1	PANK1	MFSD14B	PHF5A	TEAD4	LRTM2	ECT2	PROS1	TRIM32	ZNF449	KRT80	SIRT6	TBX15	SNX19	ZMIZ2	C1GALT1C1	NFKBIB	DUSP9	GBP6	TRMT61A	TNKS2	CNTROB	CAMTA1	TNRC6A	SP2	ATF6	PDE3B	PPP3CA	ELOVL5	KLHL3	MRPL42	NANOS1	CD302	SPN	GOLPH3	RBIS	TCTN3	CFAP99	TSPAN1	STARD5	ISOC1	LRRC59	CAPZA2	DUSP13B	PMPCB	IGSF10	MS4A14	RHCG	BCAM	THOC7	RHEB	TBC1D1	ATXN1	PKLR	STIM1	SF3A1	SGO1	ZBTB44	KIAA1143	SURF1	CXCL9	ENPP1	ELMO2	CHML	JAGN1	TXN2	SHROOM1	CLDND1	SLC7A11	SUDS3	ARMCX2	SUZ12	C15ORF39	TUBB2B	TMEM127	HELLS	SPACA1	NUCKS1	MCM3AP	HACD3	TSPAN12	GPR75	RNPC3	MRGBP	DUSP6	TESMIN	CFTR	HMMR	CRACR2B	CFAP44	CHURC1	C2ORF69	COL26A1	UGCG	LRP1B	CKLF	TUT7	MPL	ZCWPW1	IQCD	CCNG1	PCNX2	ARFIP2	ARHGEF11	POLR2J	TSPO2	MSRB2	TENT4B	C10ORF62	OPLAH	FOXJ2	CD81	GPRIN3	VARS2	INTS12	CAD	GLT8D1	TMEM53	THAP12	IFT140	TMEM163	PRR32	RAB21	FAM204A	ABHD11	CKAP2L	KLHL42	KCNV2	NEK6	KCNE3	RBMS3	ALG12	LSM3	TM7SF2	SLC31A1	LUC7L3	SDHAF4	ACTN2	FAM135A	UBE2S	TMEM68	AQR	ATP1B3	PI15	TMC8	DCXR	KRT8	MRPL43	GIPR	MGARP	STAT3	WDR45B	NIM1K	ZNF233	COL18A1	SMG6	RASSF1	GABRR2	SBK1	TMEM25	ALKBH6	SNORD34	CRYBG3	FPGT	PKD2L2	PFKFB4	PHF1	RAD51	RFLNB	DTYMK	STXBP5	SLC35A5	ZNF274	OMD	LEMD3	RETSAT	AGO2	MRS2	ST8SIA3	DBNDD1	ZNF780A	YARS2	SPIN4	CIB2	MTFR2	CDKN2AIP	GOLPH3L	BCAS3	NUMB	HM13	TYK2	EPHA7	EMC6	HMBOX1	DSN1	BOD1	PUS1	TOMM6	CTTNBP2	P4HA2	GATD1	SMLR1	STARD4	DBF4	HEXD	CAMK4	HTR1B	KCTD6	SPARC	MRPL32	YEATS2	CALM1	RAD54L2	SLC26A1	FUBP3	NUP50	SHLD1	PIK3R2	EFEMP2	HEPACAM2	KCNE2	SEC23B	PXK	CCDC186	FEM1C	GUK1	TMC5	SLAIN2	OPTN	SMAD6	KLHDC9	ATF6B	LCOR	ELK1	XPOT	ABHD17C	MYADML2	SMIM7	RBM14	VPS26A	C6ORF62	MLLT11	FAM89A	PTPN23	UBE4B	TNRC6C	TMED5	HCRTR1	ING4	SHF	LIN54	PSMB2	SNX12	ZNF845	CKS2	UTP3	GTF3C2	NUDT12	CCR1	RRAS	PDCD1LG2	PDE7B	PSMA6	IFI30	MTHFD1L	CHD1	TEF	CISH	MTMR7	HGH1	PAK1IP1	ANGPTL4	ZNF580	HSH2D	MXD3	FXYD2	SHISA6	RNF214	PTPRM	WIPF3	SAMD15	PDHX	POP1	ALG3	MDM1	YRDC	COL4A3	MBTPS2	SMARCAD1	FLOT1	ZDHHC6	TMEM255B	UBTD1	ACADSB	NDUFS1	MESD	DDX47	PRKX	GPKOW	SCP2	ELP5	FAM193B	USF2	PRELID3B	NDUFV3	PCDHA10	ANO8	DSCC1	GPAT2	TPRKB	KBTBD2	C5ORF15	MITD1	RNF146	MPC1	SYT17	PAPPA2	ANGPT2	CAMK2A	CXXC1	LYRM7	VWCE	FAM227A	SOCS5	ZDHHC13	UBE2QL1	RPL3L	KALRN	ARHGAP33	MAPKAP1	RNF139	SLC39A3	ARF1	SFXN3	PTPRU	KCTD12	MRPL14	PHKB	PSMB5	POLG2	FFAR1	CHRNA4	AOX1	TMEM106C	ANKRD13C	SEPHS1	ZNF354C	ELF1	STUM	KPNA1	ANKHD1	POC5	MPP1	SEC14L1	XPR1	MED29	GIN1	HAUS5	TTC4	TRIM6	WFIKKN1	ZFAND2B	GDF11	CCDC85B	APBA3	CREB3	PPP1R11	SLC16A11	CYGB	SFRP2	CCDC17	ANKS6	CD99L2	CCDC158	RIPOR3	SYT16	RPS6KB2	SYPL2	CENPV	CDC42BPB	RB1	GAN	SEPHS2	TASOR	ST6GALNAC4	WFDC3	RNF25	LIMK2	EDN3	CALML4	ALKBH8	FAAP100	SLC38A5	NDUFB10	MAFK	RSAD1	ITGAM	HMCN1	GSKIP	KRT76	LMNB2	FLCN	SAPCD2	SUMF2	GDA	RIMS3	SLC15A2	GGNBP2	DTD1	SEC14L2	NFU1	TMC3	ALX4	HPS4	CDC42SE2	FAM78A	BEND4	AASS	GTPBP6	PNP	XPC	FADS3	FOXC1	ESRP2	SHOC2	SYT12	PPDPF	BRINP1	SLC25A29	AP3D1	PPP4R3B	AP5Z1	RIC3	ABCB10	CAMP	FBXO28	SETD3	RCE1	PDIA6	TRAF4	APIP	ROBO2	EXOC5	EYA1	MTHFD1	ZNF638	LTV1	PDCD4	ETNK1	ZNF697	SMIM19	PIP4P1	SLC8B1	ZNF358	CMTR1	TUT4	BAIAP2	LRRC47	Y_RNA	EOMES	PRMT3	BEND6	CPA2	ABCC1	TEKT3	TRPM4	HOXB7	GXYLT1	PTGES	ZNF473	LONRF3	ANKRD23	TSSK6	TARDBP	DRP2	SFRP4	SLC5A6	CASP2	MRPS33	BICRA	SULT2B1	FANCG	CGAS	ATP2B1	IPO11	EVL	CCDC6	PEBP4	PLEKHG2	IFT122	CHEK2	CIT	C1ORF198	STRIP2	MSS51	PABPC5	DPH7	TXNDC12	TATDN1	GNPDA2	FAP	TRAF1	USP33	USP28	H1-4	TLK1	CHST15	MRPS7	PDLIM2	CARD14	MRAS	FOXN2	ANKRD17	TAPT1	HDGF	MTMR2	MZT2B	TMEM39A	HSD17B10	SYDE2	SMYD4	AJAP1	PCDH11Y	TMEM252	CYP2U1	GABARAPL1	BORCS7	PDS5A	BTBD1	DAG1	DGAT1	IRF6	DHODH	CENPO	TSGA10	ABCB4	ASCC2	PIEZO1	H3C15	CACNA1S	DISP3	EP400	EBF1	SLC7A4	LLPH	TUG1	DIO2	AP5S1	DUSP5	TFR2	DNAJC25	AKT1S1	SALL4	CIDEC	TSC22D2	HOOK2	UCK1	SH3GL1	GDAP1L1	NOP16	ABCA8	DCUN1D1	HBEGF	FOLR1	MGA	RNF13	AMOTL1	FKBP7	GSTK1	SDHAF2	SNRPB	BSDC1	GRIA1	RNF217	TUT1	HSPA12A	SH3RF2	LIN7A	WDR37	SPC25	SLK	SYN3	PAK6	NCAPG	THEM4	CYTIP	TBRG4	PRKG1	LCORL	ARB2A	OSBPL8	EBAG9	WBP2	SAMD5	TPR	STARD3	UPK2	NAT10	CERKL	TRAF3IP2	ECM1	TESK2	BRD4	ZNF687	BOLA3	UBP1	PAK4	NXPE3	DKK1	FBXO7	OGFOD2	RPS6KA3	PRMT1	RICTOR	ATXN3	PRSS23	ZBTB40	DPYSL2	PITRM1	JCAD	PCBD2	UNC13B	OTUB1	DISC1	TOMM40L	UFL1	ZBED3	FREM2	DEPDC7	TBR1	COMP	CEP250	INPP5A	SNRNP48	NETO2	RARA	PRDM6	TNC	DCAKD	RER1	ORM2	KBTBD4	VPS45	RCCD1	SNX30	PIAS3	TRAPPC8	SCN4A	RAB26	CPNE9	CYTL1	DSCAM	KLF12	PRR14L	TIMM17B	NDUFS7	TMEM120A	TOR1A	NFIC	PCSK5	SPATA32	PRRC2C	DNAAF3	TNFRSF17	NUFIP1	THTPA	SMIM24	AMIGO2	SELENOS	PPM1G	FGD4	KHDC3L	PDCD11	KLHL22	BMS1	UNC5CL	METRNL	VSIG2	SULT1C3	SSRP1	PHKG2	MCM6	CCDC125	UBR1	DPP3	FAAP20	UNC13C	MAPK1IP1L	DGKA	SPON1	MTFMT	KDM2B	CHRNA2	MYH6	ZNF496	DDX49	IFT74	NT5M	ZDHHC1	KPTN	PSMG2	ITFG1	DLX4	SNRNP35	TIAL1	SUSD1	TNRC18	FZD5	CNST	GRAMD1B	SPNS2	FAM234A	AP5M1	EIF1B	FGF18	GJC1	SETDB2	APOBEC2	P2RX1	CCN3	MYH10	ENTR1	RPRD1A	GTSE1	CEP295NL	THEMIS	AKAP13	DYNC1I2	ABI3	CDH4	SIX1	CLEC18B	PODXL2	NUP37	MAP3K7	DENND1C	CREB3L3	ADAT2	NSUN2	HS3ST3A1	LRCH3	PHLPP2	DMRTB1	IGF2BP3	KMT5A	RBFA	ITGA3	FOXD1	ZER1	SPECC1	SLC9A6	WSCD2	BDNF	ZNF292	MYO9A	NUP85	OIP5	B3GNT2	ORAI1	SNW1	RPGR	STAG1	NUDT13	WDR43	CAMSAP3	FNTB	EPRS1	EPN1	SKAP1	KEAP1	GAPDHS	HADHA	TRIM72	TRIM39	ST3GAL4	DALRD3	SV2B	SLC26A6	SEC62	RALGAPA1	ZBTB5	SP5	NDUFS5	EPC1	RNF8	GPAT3	ZNF398	ACTN3	VAMP8	APEH	STIP1	PGF	CISD3	ANKFY1	CAMKK2	MORC4	MAGT1	SUPT16H	GANC	CDKL1	BABAM1	AGO3	RABGAP1	PPCS	MCHR1	ANKRD35	KCNK12	AMMECR1	PNPLA8	CPLANE2	OTOF	HELQ	BCKDHB	RHOH	MMP11	RAX	E4F1	LYPD1	C1ORF21	NDUFA5	INO80D	ZC3H8	FBXW8	FOXA1	E2F5	SLC49A4	TMEM123	KRT222	EMSY	RALBP1	IL16	LOXL4	KLF2	VPS53	KCNAB1	ATOH8	NCKAP5L	CEP85L	HYOU1	PIM2	MUS81	IGDCC4	CLK3	KCNA7	MRPL18	GTF2H5	MTMR1	ADTRP	PNKD	PPP1R26	CHRM3	TMX2	CPSF1	STK25	ZIC3	IGLON5	FLT1	MNAT1	TMEM223	CYB561D2	SGTB	TRBC1	DLL3	NRGN	DFFB	CACNB3	GP9	KCTD10	CREB1	ATIC	SVOP	DBP	NDST4	RAB36	PCDHGB5	COL9A1	ELN	SLC7A8	DPP10	FAM217A	TSPAN5	IMPDH2	KCNN2	OSBPL10	MYEF2	UROS	FOXP4	MSTO1	LRR1	DRD3	MAGEE2	IRF5	SNX21	ASB2	HDAC6	ETS1	SLC30A4	CERS6	TNFAIP8L2	ZC3H12D	FAM111A	TBC1D32	MTURN	CAPN8	MLYCD	ENTPD1	WDPCP	NOS2	RNF44	HINT2	N4BP2L1	MOCS2	CENPW	RAB3A	MRPL46	EHD2	C11ORF65	LAMB3	MRPS26	CTPS2	CHAMP1	SLC29A1	DACH1	KAT7	PIK3CB	ZNF592	ABCD4	GTF2E1	LONP1	WDR17	TRIP6	CDK8	GNPDA1	KCNH2	OPN3	SPRYD7	ACTR1A	ADAMTS8	DOK3	SAAL1	ARHGEF5	MOB1B	SLC35D1	ERCC2	TIMM29	SART1	NOC3L	UPK1B	DHX16	GATAD1	TNKS1BP1	DOCK8	CDKN3	PTGR1	CA8	MAT2A	LRP12	RETNLB	PPP1R9A	ACAT2	SDHD	VPS13D	ECRG4	CDK19	TRMT2A	ASCL3	SLC41A2	KIDINS220	PRR5L	FURIN	METTL2A	CC2D1A	NEK9	TXNIP	SLC46A3	RUVBL1	C22ORF39	AP2B1	MMD	PCNT	TM2D2	SNX5	CLEC12A	CNPY3	MED31	ADAMTS20	SCYL1	TGFB3	ANKRD46	FOXC2	NGLY1	PGAP3	CCL17	AK2	SIT1	EPM2AIP1	FRMPD3	NOVA1	ANGPTL7	KRT78	UBA6	CFAP96	KIAA1328	HERC1	POLM	PMM2	OTOA	RAPGEF1	C11ORF24	VWA5B2	MYL2	MYH7B	HRH1	VCPKMT	ASPSCR1	UMPS	B3GNT8	TRPM6	HMG20A	PCDHB2	RETREG1	RNF39	PHLDB3	UNC50	RTN3	NUDT19	KLHL30	RNF10	S100A9	ZBTB37	FBXL5	XPO4	NODAL	LARP1B	DIDO1	DPF2	IGKV6-21	DNTT	GUCA1B	ATPAF2	EMD	CD82	NELFCD	NLGN3	SEC61A1	ADCY6	C1ORF116	DAGLB	EIF1	THOC2	APLP2	CPT1C	PYM1	MIPOL1	RBM41	ZFR	HNRNPL	ANKRD39	TRABD	HDAC5	KLHL34	NUDT6	ZNF429	NPHP1	NLRP1	RFLNA	ATG5	RPAIN	SLC16A7	TMCO1	H2BC5	IPO9	TMBIM1	TRIM66	PAK2	ACY1	PTPRS	SNORA31	ARHGAP30	SNX29	ENC1	PPIL3	LHFPL2	OAZ2	EXTL3	LAYN	GALNT11	PDE6G	STAG3	HDAC7	IPO7	RAB5B	BEGAIN	IL22RA1	NFATC2IP	ERGIC1	MUTYH	CD7	RGS19	PRR5	SGSM3	ARNT2	IGLL1	PTER	LY6S	WDR41	CERK	ZFP64	TSC22D4	TGIF2	DDX24	POGLUT3	HSPA8	SLC35B1	CACNA2D2	DHFR2	HNRNPDL	SERPINB6	EME1	SAC3D1	B3GALT4	C1D	SUSD2	NIF3L1	CASKIN1	CRISPLD1	CIMAP1C	NDUFA10	FEM1A	PDE1B	GALK1	MED1	IL17RA	NOVA2	SLMAP	NME1	CRLS1	CTR9	ZNRF2	TRO	INHBA	NUDT1	HDHD5	ERCC1	RNF126	TARS2	ZDHHC15	MIS18BP1	QPRT	PNKP	C19ORF44	OTOR	ZDHHC20	PTPN21	GGACT	HELB	ZNF367	SNAI1	CCL5	NBDY	IFT22	APMAP	FKBP1A	B3GALT1	CIMAP1A	C11ORF68	FDFT1	EARS2	SLC25A16	ANKK1	CDC34	DERL2	RBM19	BOP1	SLC7A1	RPIA	LRRC27	PPIF	GPATCH11	C4B	SESTD1	PROSER3	NKAPL	NBEAL1	SSR3	MED8	SLC25A1	TRERF1	UBN2	RCL1	MYO18B	CNBP	ADAM12	FRRS1L	KITLG	SARAF	CEP55	SOX5	RAB4B	CSTA	CDIP1	CLCC1	G3BP1	APOB	ABCC3	PTBP3	NUDT16	RNF168	THRSP	ZNF454	FAM149A	HNRNPH2	ETFBKMT	DYNLT3	GDPD2	SGPP1	MINDY2	TRNP1	CLCN6	TXNDC5	CPT1A	FGFBP1	GNA13	HMGCS2	SUMF1	DLGAP3	PTK7	ZNF383	H3-4	MYG1	DLAT	F9	DENND1A	TTLL10	DR1	TJP3	ZNF25	PLPP6	VAV2	CCNB1	PALM	FBXL18	WDR46	PARP14	CAB39	BATF	SNRPC	WDR48	PAXIP1	SLFN13	HSPA1B	SEZ6L	C15ORF62	SRP19	OXSM	IGDCC3	THY1	OGA	GOLM1	TDRKH	POU6F1	PLPBP	ZFPM2	PLA2G15	DDX23	OTUB2	BORA	ORMDL3	GUCY1A2	DNAJA3	HP1BP3	BCAR3	HEXIM1	SENP3	TSC1	RRP12	PSMD12	MPZL3	NEDD4L	TRPV4	CCDC157	TM2D3	DOK5	MCRS1	HS2ST1	LSM5	ECHDC1	MACC1	PCDH18	FLOT2	PHLDA2	ALCAM	ZNF142	YY1	NTMT1	MRPL15	TRAPPC4	SHISA2	HMGXB4	FBXW7	TBCE	SDCBP2	BRD1	OBSL1	C2CD5	APPL2	ZSCAN20	FOXRED1	AAR2	TIMM9	NYAP1	FLACC1	SEC14L5	GPR174	RBM8A	MAP3K20	FBXO40	ITGBL1	ERC2	DDA1	GTPBP10	CABP1	C9ORF152	EFNA4	F2R	UGP2	TPSAB1	WDR20	CMPK2	BCL2L2	FBXW2	PIGN	PA2G4	PATL2	FIGNL1	TGDS	DCAF12	ZBTB1	CYB5R3	MTIF2	DNLZ	PELP1	PDE11A	TBX6	SNX6	GCSH	ARHGEF40	SLC25A36	PAICS	PDCD5	CDYL	CERS2	ARHGAP39	KMT5B	GMIP	ANKRD27	LRRC40	RIPK2	WTAP	PEX12	RAB11A	UPB1	RAD1	IL12B	GPR21	ST3GAL2	BCL2L13	ASXL2	AP1B1	QSOX1	TEDC1	RARB	VASH1	ATP8B1	PRMT7	KLF5	KAT6B	PTGR2	EHMT1	HIVEP2	CHPF	DPY19L4	CAPRIN1	GIMAP6	TMEM11	DHRS2	DNMBP	CCDC192	NPL	PCBP2	ALYREF	KLHL40	ZIC5	RMC1	PITPNA	PRTN3	TIGD5	LHFPL5	TAX1BP3	EZH1	RAB20	SCAI	MLPH	UBE2I	MCF2	TANGO6	SLC41A3	BAG6	STX2	PVRIG	RIOK2	GAR1	PTBP1	CD8B	HABP4	ADAL	ABCB9	MRPS27	REXO4	KLHL9	SMS	SEL1L3	LCLAT1	CACNA1D	SFPQ	HSD17B4	CIB1	PEPD	SEMA6B	RWDD4	FIZ1	EXOSC7	ACVR1B	PTCD2	CYP27A1	COASY	IGFBP4	DNTTIP1	MTIF3	PRDM8	RNF32	DPH2	RAB13	ALG2	SNORD37	PPP2R1A	FAM181A	KIF17	EIF3G	SLC7A7	GTF3C1	AP4E1	RGMB	RSPO3	ZC3H11A	ARL13B	XBP1	CSF2RB	RABL2B	TMEM273	H2AC4	FANCL	SMIM8	RBM7	C5ORF22	ASPN	TMCO4	TMPRSS11A	SFI1	PSENEN	TRIM67	VAMP4	NAMPT	PRDM10	WDR77	GOLGA5	TARBP1	AIFM3	CARM1	M1AP	SIAE	MEF2D	ZNF598	SLC38A1	C6ORF226	GLI3	RHNO1	SLCO1A2	TMEM33	WDR27	TEX15	MARVELD2	C1ORF35	TBCC	MAP3K2	RBP1	NPC1L1	RRP1B	NIT1	ZNF317	MIER1	UACA	POLE4	MAPKAPK5	THUMPD1	TMEM62	MRPS25	MRPL51	SUN3	MFAP1	DHCR7	CARMIL1	UNC93B1	DNAJC8	ALDH1A3	ROPN1L	ACO2	NEK7	JAK1	TRIP13	PIP4K2B	IL12A	CATSPERE	SLTM	PLK1	RECQL5	MAB21L4	AMPD1	BLM	MAGI3	SPIN1	PUS7	ADORA3	PRKAB1	GLT8D2	CREB5	XRCC3	ADAMTS17	HRH2	SLC6A7	GABRA2	ADPRM	TWNK	SH3GLB2	TYMP	ZNF236	CAMSAP1	GPER1	SNORA5A	FBXL15	RUBCNL	F2RL1	TIMD4	CCDC57	F2RL3	CDCA7L	KRT6C	PERP	RRAS2	CCDC122	CSPP1	ZC3H4	TARM1	IFNGR1	RFT1	RADIL	MAD2L1	TDRD6	ADORA1	VGLL3	CHCHD2	PHF14	KCNH4	GOLGA3	ZNF436	NSL1	PSMG1	RNF130	BCAP29	AGL	RLN3	DCAF13	PEX6	GCNT1	P2RY13	TKFC	CSNK1G1	SYNE4	NCOR1	TRIM68	ARSB	MEMO1	CEP89	MPP7	RRP9	ADGRG6	GPR4	CHAC1	MRPL55	CNN2	MAX	WDR36	TNK1	ZFAND6	EFCAB11	SART3	CCDC59	MBD6	RBM39	EGFL8	PCDHB3	KDM2A	OSBPL11	STOX1	CSNK1E	SELENOF	PRRG3	UTP15	ZFAND5	TSPYL1	TDRD9	CCNE1	PSMG3	C1ORF43	PPP2R1B	GABBR1	CASP7	RIBC1	SYNE2	SYT14	SH2D5	TK2	ZNF618	LRFN4	ACADVL	KYAT3	CASP6	TBCD	NXPH4	ADAMTSL5	KCMF1	RGS20	FBXO4	RPS6	DCAF7	CTDSP1	OGDH	TNFRSF1A	ZNF879	NSMCE4A	RALA	SUCLG2	ODC1	CDH13	SPAG1	DNAH14	ZNF746	PTP4A3	ERICH6	CYTH1	SYT4	COLGALT2	PARP6	POMT1	RRP36	MRPS11	PCID2	IGHV2-5	MAPK3	AP2A1	IWS1	ARVCF	FDPS	FBXO9	MMS22L	BRIP1	RNF38	CFAP65	LZTR1	ENOX2	TIGD3	VAV1	RYK	PEAK1	C2ORF73	NTS	ETHE1	IL34	SYT3	GASK1B	HTR2A	C8ORF82	PATL1	KDM5C	SAR1A	SOX17	ATP11B	RECK	ATP2C2	SH3D21	MRAP2	PSMA2	CRYM	GDI1	PTRH2	CHMP7	ARL16	RIC8B	PTPRG	CHUK	CDC42SE1	INO80C	DEGS1	FERMT3	SBDS	ZNF12	MAF1	MACROH2A2	FOXP2	UQCRB	TINF2	TSTD2	PTGFR	NFATC4	ERBB2	DHDDS	PTPRE	MAP3K5	FAM53C	SLC35C1	SPECC1L	LPXN	ORMDL1	TYRP1	DLX3	CDADC1	CENPT	SNORD89	CD80	LDB1	PRICKLE3	MEGF6	SIDT2	RASA1	NUP62CL	EPPK1	SRSF11	PRCD	CTRL	TMEM88	RMND1	MYLK4	ZBTB48	MAP2K7	MACO1	RORB	MAGED1	FAM186B	TTYH3	COX4I2	TNFRSF9	SNORD51	GRSF1	FLNB	DBNL	NECAP1	NUDCD2	XPNPEP2	ZAN	PCSK1N	TFRC	CATSPERG	ADCY4	AGPAT1	BCKDK	TRAM2	TRAM1	SEC22B	TAF1C	TRAPPC6B	FKBP10	GTF2H1	EGFL6	HADH	BCL2L12	RASGEF1C	RPE	RNF216	PARP16	PRSS8	EBF4	ZFPL1	MAD2L2	DPP8	PITPNC1	ACAP3	LPCAT4	PRC1	PRSS41	FIS1	RNPS1	ACP2	ADGRL2	EMP3	SHLD3	LZIC	QPCT	FAM219A	PLSCR3	MRGPRF	LARP4	AGTR1	VNN1	IGFBPL1	TADA1	SNRPB2	KCTD2	ZZZ3	RBX1	ZNF277	PHEX	ITGA2B	MARF1	IRF2BPL	DUSP15	BNIP3	ELMOD3	MAP4K4	CATIP	FGF1	STARD7	EMCN	SIK1	RPL19	HAX1	NFAT5	SOD2	RAB9B	NHS	PBX3	CAND1	SMAD3	ZFYVE28	RAB11B	TDP2	ITGB3BP	TCF7L1	GSG1	ZPR1	TEX9	KLHL23	WIZ	SLC50A1	RANBP3	LY75	KATNA1	CBLN1	GPR63	ADRA1B	EDEM1	TOE1	MOK	GTF2H2	SETD5	MAPK8	ZNF8	ETAA1	CGGBP1	SNORD32B	SRM	ZNF7	TCEA3	EXT1	CAND2	SUGP1	BPHL	HBA2	HOXB4	INSL5	GRIK3	ANKRD49	PKD1	PAPOLA	SNX16	CALR3	FAS	TIAM2	TTLL1	TECTB	SIX3	SLC24A3	CLTC	CAMKK1	GPD2	TOM1L1	COL6A5	RND2	WDR70	GARNL3	IQSEC3	TPM3	TPD52L2	GATA3	PTTG1IP	EFTUD2	ABCF1	CNR1	HEATR5B	EFNA5	GCA	RESF1	CLNS1A	P2RX6	HSD17B7	HDAC3	EIPR1	MICU1	TMEM132D	SERTAD1	CHMP3	HSPB1	ETFDH	FARP1	SRSF7	COL13A1	IBA57	MPP4	SREBF1	PASK	ANAPC2	PPM1E	DNMT3B	COL15A1	POLR3K	ADCY2	WIPI2	NR2C1	PDCD10	MXD4	SURF4	BBS4	PTPN2	GPR82	CDK5RAP1	CPT1B	MFSD2A	KIAA0319	RNGTT	ATG13	VPS35	TPGS1	DRG1	TBC1D17	TENT4A	SHCBP1	BAZ2B	PYROXD1	CATSPER2	PBXIP1	SARM1	SPATA21	NRG2	CHMP5	PPIP5K2	TBC1D25	IL13	CCN1	MRPL45	TIMM50	GPATCH2	NRTN	ZIC4	C19ORF38	JMJD4	CUL2	NFKBIE	EIF2AK2	WDR82	DTWD2	TMEM209	ARF6	COMMD5	MRRF	SNAPC2	ZNF606	ABCE1	TCEA1	FAM222B	FGF12	RFC4	FRMD6	RAB31	LRIG2	H4C2	WAPL	IL5RA	DYNLT1	EVPL	LIX1L	RCC1	PPM1F	PRPF18	ATP1A4	STX16	ZNF839	PHF12	RUSC1	MPI	SYCP2	SNORA80B	IARS1	USP27X	RANBP2	SLC39A7	C16ORF89	ALKBH7	ALG13	SQOR	AQP2	SEC23IP	KLF10	IRAK1	MRPL16	RPL7L1	ILVBL	C19ORF33	CDC42EP3	CCDC134	ZNF248	GHRH	MADD	FAM168B	RNFT2	SLC30A2	GABRD	FCRLB	MORF4L2	ARAP1	PAFAH2	ASNSD1	TBC1D19	FILIP1	IL17RC	ARL8B	ATG9B	ICE1	LYAR	ANO1	RANBP6	IDH3G	PSMA3	PPFIA1	ZCWPW2	SLC1A1	EPHX3	UBE2V1	IRAK1BP1	B3GAT3	MAP3K6	PJVK	MRPL11	TSPAN31	ARHGAP1	GLS2	SYK	PARD6A	FAM156B	YIF1A	MFNG	VKORC1L1	TGFBR3L	SLC27A3	SYNJ2	MYOCD	KCP	MRPL19	SCAF11	UHRF1	PRMT2	WDR49	TMEM35B	SLC2A5	PLEKHB2	MROH6	INO80B	PKN1	IRF2	ROM1	ZBTB4	VBP1	TTF2	PRDM2	DCBLD1	DEFB135	CNNM3	PNN	CCNO	MYOM1	HSPB7	SLC23A3	SPSB3	KDELR1	SLA	SMIM1	CYS1	NDUFA9	RIDA	SYNGAP1	TMEM70	SOX3	OPA3	MZT1	AKT2	HSD17B12	NOD1	ZDHHC8	MINDY4	LARP7	DET1	AAGAB	SENP5	LRATD1	MAP3K3	NEFH	DUSP8	NFXL1	NUP214	PARG	LUC7L2	RS1	C17ORF49	PRR36	NRG1	DDIAS	ACAD10	EIF5B	TMEM177	CTBP1	FMO4	RAB11FIP2	PEX7	FBXL14	AOC2	NHLRC2	POGZ	FAM114A1	ESRP1	UBXN11	MEX3C	TASP1	METTL24	ZKSCAN4	CD79A	CYP26B1	SIX2	SUFU	MAGED2	RGS9	TMX3	TNNC1	MLLT1	SDR39U1	ATM	GSG1L	LYL1	DAP3	PRRG2	INPP5D	FHL2	KLC1	HNRNPR	MANSC4	RIMBP2	RPS6KA4	WSB2	C5AR2	MRPL38	SPATA13	VPS4B	PAX2	G0S2	EMC10	ZDHHC4	SDF2	PRPF19	CTNNBIP1	ACYP2	SKI	PDS5B	CCDC62	PRSS36	STRBP	CHL1	MRPL27	JMJD1C	NLRP3	PTPN1	GIGYF1	KLC3	NIPSNAP3A	CPT2	SLC25A14	E2F2	NCDN	SELENOW	NOL7	GGCT	RCN1	AKR1E2	UBE2Q1	NAV1	CWC27	RING1	FAM98B	CLGN	RUVBL2	PAXBP1	NCAPD3	SLC44A5	ZNF438	YKT6	LRRC24	IL17B	CCM2L	MFSD14A	PSMD4	PRDX5	TPD52L1	PRIMPOL	ADAM23	MBTD1	MEDAG	SLC39A14	AFMID	CNOT10	FXYD3	KIAA0586	SLC17A5	TRIP10	PTGER1	MED19	FBXW10	TUBGCP6	WDR13	ESS2	PRICKLE1	C6ORF132	ZNF385A	PLEK2	ZMPSTE24	FH	TCF15	FOCAD	TWIST1	CLEC2L	POU5F2	MGP	MTUS2	CABLES2	ARHGEF18	UBE2U	HARBI1	HIRA	FAM163A	TNFAIP8L1	VSNL1	CMC4	SCAPER	NAIF1	NDUFAF6	CLDN3	SH3TC1	RNASE10	BAG2	WARS2	DDX1	NMT1	SAMD10	FIG4	CD300LG	XCR1	SRP9	PAN3	SNAPC1	CFAP69	WDR83	NOL9	STYK1	SEC24B	CXCR5	MID1IP1	PARK7	BRCA2	HIF3A	DYRK4	BRD3	EDA	CSNK2A2	POLG	LY6G5B	GNG4	IYD	ADNP	C1QL1	PRPH	TLE6	KIAA0319L	SLC4A11	CDC45	WDR38	HSPD1	RBAK	DDX3Y	GPBP1L1	IMP4	ARF3	WDR12	ZXDC	CSMD2	ZNF510	SP8	MARK4	RAB3B	KRTAP7-1	PROM2	DNAJC16	ARV1	NOM1	DENND4B	FGFBP3	CAV1	AREL1	IFT46	ZBTB14	ATAT1	NCOA5	ANKRD13B	KRBA1	SYNPO2L	ST7L	SLC25A11	SFR1	RAB3GAP2	COLEC11	SRPRA	RNF220	NIFK	ADAP2	ACOD1	AP1M2	ALX3	USP3	HGS	SMAP2	GALNT2	NAXE	ARL14EP	GAD2	MR1	GMPS	RHOA	RAVER2	CDH6	SERINC1	HAUS7	MRPL53	TTLL6	MIER2	PHF23	UBE3C	TMEM145	ALAS2	COCH	TBC1D22B	KCTD9	TMEM40	C4ORF46	CDH15	DENND4A	ITGA7	YJU2	FZD10	BBIP1	BTC	GOLGA7	PLK5	MDFI	CD2AP	ANGPT4	DCX	C1S	TMEM116	SEC61G	IQGAP1	HEATR1	PSMC4	TRAIP	ZNF296	BMERB1	HAP1	TERF2IP	MBNL3	LRP10	FGFRL1	EMX1	NTN3	SMCR8	DHX35	NHLRC1	EPOP	ARIH1	PANK3	CYB5D1	USP49	MED9	METTL9	TMEM129	SMIM14	KIAA2013	SMARCB1	GBF1	SGPP2	FN3K	RWDD3	VANGL2	ZNF639	TRIM15	WFIKKN2	PEX16	PRDX2	SUMO1	FNDC3A	RASD2	TOMM40	PCGF2	DDX28	AFG3L2	HHAT	PCDH8	COPA	BTD	PTPMT1	TWF2	ARMH2	DIS3L	COG8	ESRRB	MTAP	TRIM47	ESRRG	RSC1A1	ZNF570	TCTN1	MARCKS	FCHO2	CEP70	SOCS7	DAW1	PRKCD	HSBP1L1	STAU2	LRRC8E	RAB2B	USP20	NASP	CDC6	TKTL2	TDO2	TRAPPC13	USP13	TMEM128	SLC25A39	MEIOC	USP48	TANGO2	KRT18	FAM169A	STPG4	SCPPPQ1	RAB22A	TOPBP1	TCEAL1	MPND	LANCL1	HS1BP3	PRRT4	QRSL1	CARMIL3	METTL16	GNAT2	LY96	ITGA6	SMPD1	TIMMDC1	GAPT	ABCD3	PINX1	TREM1	ZFP82	FNDC10	MAFB	STAMBP	PDAP1	PLIN3	EIF2B1	NOXRED1	SLC25A21	CDK2AP1	METTL14	SDSL	FAM98C	STK32C	CAPN3	ASGR2	GABARAPL2	ZNF566	CNIH2	CDC25C	ESYT2	EIF2AK1	CCL24	FLT3LG	CLASRP	LYSMD3	XPO6	C17ORF50	SLC2A10	PLXND1	RBM47	UBXN6	NDUFS2	OTUD4	TIMM21	LNX1	TNFRSF11B	GNG2	ATN1	SEMA4D	U2AF2	RPS29	ZNF711	PLCD4	SNAP29	SAMD11	TMEM45B	TAL2	PRPF4	MGAT1	ST3GAL1	NUDT7	DNAJB12	ICA1L	NR6A1	BEND3	CPLANE1	SDK1	IGHV3-15	ZNF77	SLC26A9	KCNG4	PPFIA2	TAL1	KDR	CYTH3	OAT	PHKG1	FKBP4	FAM220A	CLEC14A	RNF121	UBE2G2	PQBP1	DEPP1	ITPKB	FUT11	DMAP1	BLOC1S6	GUCD1	PCDHGB2	ZNF346	DKC1	PADI2	MLST8	PTRH1	CDK2AP2	GNG13	TPK1	KPNB1	TFPT	MAP3K10	IGSF21	MED30	CALCOCO2	ZNF740	QPCTL	DDX11	ASPHD1	MEF2C	ENDOU	CNTNAP1	STAR	ACTB	ERI3	USP5	CDK16	ERI2	SCEL	IL12RB1	CCL28	FNTA	COPS6	ZMYM4	NUP188	RAPSN	MTRF1L	ZRANB2	NUMA1	FAM98A	FBXO3	SNX3	GDF5	BCLAF3	SLC35E1	TFEC	HSF5	IVNS1ABP	RIMS2	CUL7	HDGFL2	ATP10A	SERBP1	TMEM156	SNX9	CENPI	ATP6V1A	CRB3	PCDHGB4	BMP4	GEMIN6	SERINC3	DPF3	WBP1	GDPD3	SOX30	ZBTB10	URI1	KHDC4	GRIPAP1	LIG1	KBTBD8	SRR	PARP1	ARID4A	ANKRD22	GLE1	ATP6V1E2	EHF	ZKSCAN2	PDXDC1	TMEM182	FXYD7	PCDHGA5	GPR19	CCDC14	SDR42E2	RAD23B	KCTD16	MYO18A	ZNF597	FEZF2	MAMDC4	FPGS	ARAP2	C10ORF95	H1-0	BAG3	EDC4	ADAT1	AZIN2	SLC35E2B	MED18	HNRNPUL2	CDC26	VAMP2	HMGCL	NACC1	MOSPD2	FXR1	ATXN2L	NUAK2	CCDC93	TTPAL	DCP1B	ZNF280D	MTERF2	NSUN3	TSGA10IP	PIEZO2	LPAR2	ZNF169	RNASE12	FBXO38	ERH	URB2	LRRN4CL	PHYHD1	MRM1	CDO1	HNRNPF	TDG	DTD2	KRI1	ESAM	PLCD3	PSMD14	C3ORF49	C1ORF232	RNF225	CHMP2A	NKG7	IL17RE	SAP130	MEX3A	GPR146	VHL	PXMP4	CAPN7	SPRED2	SRRM3	ING1	TNFRSF14	SEMA4F	CAPN15	PUS10	ASPM	BTBD8	ARHGAP45	C1GALT1	PALB2	VMA21	NRDE2	EXO1	GLRX3	POLR2C	LMLN	HNRNPM	PRKDC	SNAP23	CDC40	MRPS30	INF2	TSPAN11	FBXO11	GPR17	GSE1	DECR1	SUCLA2	NMB	ZNF654	GANAB	DNAH8	TMEM168	REPS1	P2RY1	SAMM50	TXLNB	LIN7B	INPP5E	COX5A	BTBD2	TTLL8	LRMDA	MARVELD1	GRIA3	SNORA6	SPINDOC	SCARB2	RBKS	ZDBF2	DNAJC11	RBFOX3	XKR5	KRT15	UBE2J2	AUTS2	ANKRD34B	COQ4	IFRD1	CYB561D1	RHOG	EFCAB8	CUL1	CACNA1F	C19ORF67	FGF9	MB21D2	PLAGL2	ASIC1	FAM20A	MIGA2	GALNT17	CYFIP1	PLXNA3	GCM2	SERTAD4	GCK	SRSF1	LRRC41	CTNNB1	MTFR1	OSER1	RNF157	COQ6	COPB1	CYP24A1	KLHL8	NDUFA13	SNORD18C	PPP1R3G	CDH5	FADD	SHD	SNX24	SMC2	RHBDD2	KLHL20	OSCP1	EYA2	KAT8	PABPC1L	ODR4	ZC3HC1	UPF3B	AGPAT3	SH3PXD2A	SNORD58A	STK3	PRSS16	HNRNPA2B1	COL16A1	CSRP3	GPRASP3	ZC3H12B	SPSB1	TTC9B	MSRB1	PDIK1L	ENOPH1	HNRNPD	MFAP3	PSMD10	NCKIPSD	CHTOP	ATP8B3	IRX2	KLHL26	ATRX	IVD	HOGA1	TCEANC2	PRPF40B	EIF4G1	NAT9	ZSCAN25	MS4A2	CLDN9	ATP6V1H	KCTD14	EFCAB5	TACSTD2	BNC2	MARK3	RPN1	TIMP1	IREB2	OXNAD1	SEH1L	SNORA41	CDC42EP5	POT1	POMGNT1	BAZ1A	YIPF6	ZCCHC4	STK26	NRAP	RABGEF1	PPP1R15B	CFB	SAMD13	CELF5	BZW2	REXO5	AUNIP	RFX5	ARMC10	SLC28A2	CDH18	EFCAB7	SNX32	TRUB2	FBXO22	CRIPTO3	C14ORF180	PCGF3	AHRR	MERTK	PNLDC1	ELAVL2	TICRR	C2CD4D	ISM1	PELI2	PMM1	NELFB	UBE3B	TRIM65	LSM6	ELF4	ZNF764	E2F3	TBCK	EHHADH	SCNM1	AURKA	RERG	CDH24	CRYZ	NTNG2	FAM78B	MARK2	PLEKHB1	MRPS18C	PRPF3	TSPAN7	TCTA	KNTC1	TP53INP2	PDGFA	ACIN1	LIN52	TBXT	HDDC3	GATB	SDC4	GRTP1	POLDIP3	SRCAP	TMEM150A	PPP1R42	ZFR2	CCDC127	ZMYM3	TCEA2	SIAH1	NPAS2	PBX4	BHMT	ACTN4	YWHAE	GPR180	YIPF3	PORCN	TTC23	PSD2	RAP2A	FBXW11	AMZ2	RAB40B	ZCCHC8	RAI1	TNPO3	ZNF706	COG6	RNF183	LYST	VPS26B	CPTP	PREB	AGTPBP1	TNNT3	MAP3K21	CHRD	UQCRC2	YBX3	RSL24D1	SRPX2	PKNOX1	DZIP3	B3GNT3	KIAA0753	C14ORF119	ANKRD54	GBA2	SEMA4G	METTL8	PPM1H	ATG10	OTULINL	SLC52A3	USP7	ANKRD11	CEP112	AFDN	FCER1A	DCTN1	CDK5R2	EML4	SCRT2	MAP4K3	PITHD1	AACS	ANKRD40	CCPG1	MIB2	RUFY3	HAS1	COA4	PDCD7	WLS	C2ORF74	PIGY	NTAN1	SNORD7	RBFOX1	ZMYND19	AGAP2	CCDC124	UBTD2	CYC1	GPR176	ESRRA	ATG3	PIGG	PROCA1	NTRK3	C20ORF173	CCT8	HP	RARG	RHPN1	USP14	FAM131C	PRPS1L1	AZGP1	MOB2	LMX1B	P2RY6	RNF111	SNCAIP	COPS7A	SHISAL2A	C1ORF74	XCL1	DBNDD2	MRPS12	COQ8B	HACD4	PAXX	VPS4A	COL4A5	ARID3B	CEBPD	SIAH2	DDHD2	PRR18	MZF1	VPS50	ASB8	USP37	BLOC1S3	SSH1	CLIP2	GBGT1	TRAPPC9	CBR1	DOLPP1	NUP205	CD226	KIRREL2	CCDC71	SPCS3	SMPDL3B	UBR7	TMEM86B	GASK1A	EID2	YLPM1	DISP1	PPP1R3C	SLC31A2	RHOB	TEAD2	ARHGEF3	MINPP1	TEKT5	LRRC8A	PCDHGA3	PHF24	RSBN1L	COPS3	FPR1	SNRPF	CCND3	MIPEP	SDHA	MED20	FRMD8	PNMA2	GNAI2	MND1	CCDC174	ZC3H15	NFKB1	CUL4A	PHAX	RHOV	MVD	FBXO46	PEX11A	ARL17A	SNORA57	FGF22	FYTTD1	ATP23	SLC25A20	MLIP	CRYBB3	DYNLRB1	TRAP1	FKBP11	TMC4	SLC11A2	CAPRIN2	STC1	ACSF3	PPP2R2D	PPM1B	SH3BGRL	UBE2L3	GSR	RBM4B	FER1L6	KCNG1	SLC18A2	AAAS	PLB1	NHEJ1	SLCO5A1	C1ORF127	FAM32A	TENM2	TFAP4	CANX	ZNF341	FITM1	CYP3A43	IQCB1	CGRRF1	ATP8B2	COPS2	POPDC2	TAB3	LETM2	NUDT16L1	IL12RB2	GRHL2	RBM20	ABCA7	OSMR	CARD19	SBK2	IFRD2	CTH	CC2D1B	NR1D2	TPMT	MIA2	COL2A1	RNF4	SZT2	ZNF112	POLE2	ARID5A	PTAFR	FBXO17	VPS11	VIPR2	GABRA1	FAM184B	CHD1L	HTATSF1	TRIM8	LRP2BP	NUTF2	C4ORF3	SFXN1	MBD2	ATAD5	POLR3D	PHB1	PISD	AUH	KIAA0513	TRMT5	ZNF689	TULP1	CD79B	CSTF1	RIC8A	TTC7A	C8ORF88	SUGCT	SYNCRIP	PIGL	SPOCK2	FANCB	RSL1D1	GGCX	CUTC	ACAA2	THADA	TAF9	AFG1L	PPP1R35	KCTD21	GLYR1	PSPN	MAP3K15	LRP3	DIPK1A	TTC27	SPRYD4	MIR539	MOSPD1	TMEM230	CCDC91	TTF1	SULT2A1	HGF	FAM170B	PENK	GK	MGST2	NKRF	GSTCD	DOC2B	C11ORF52	CELF3	KLHL7	F11R	XRN1	PDP1	TRA2B	COLQ	UBQLN4	GNB2	SPAG7	ECEL1	GNB5	TMOD3	PSMD13	LAP3	PSMD6	UNC45B	CNGA4	TEK	ZCCHC10	ACTL6B	WDR45	FAM120B	RDH8	CIART	KDM4A	TIPARP	FSD2	BSN	GMEB2	GTDC1	TOR1AIP2	DCDC2B	CHIT1	TMEM26	GRPEL2	MAMSTR	CACNA1G	MAGIX	TMEM8B	INPP1	UBR2	PCDH19	MANBAL	MYBPC2	DDX17	CLCN1	DMC1	C1QTNF12	PINK1	SNORA3B	APOL4	DGKH	PPP6C	HERPUD2	ANAPC11	TRNT1	ERP27	KSR2	XKR8	SNTB2	ITPKA	NUDCD1	UXT	TTI1	KHNYN	PIK3C3	RRAGA	YWHAB	PI4K2B	DHRS9	PIN1	RBBP4	GMCL1	TEX11	KCTD11	PPP1R10	RSPH3	SPIC	CCDC61	SARS2	SLC47A1	GIMAP7	KHSRP	IFITM10	ILF2	WEE1	LYRM9	CREBBP	SAP18	FZR1	DPH3	UMAD1	RTL4	NANP	LRRC56	ZKSCAN5	JSRP1	CLEC4D	PRKAG3	TSG101	DPPA5	NOL11	SULT1C2	SNX17	C16ORF87	PITPNB	CCR7	SH2D4A	BTNL2	ANAPC10	CUX2	COX6B2	EIF3D	JKAMP	OSTM1	IKZF1	CABIN1	FDX1	THBS4	C8ORF48	DHDH	LSM1	RGN	FANCI	RHOBTB2	LMO4	SLC25A35	CHP1	B3GALT2	TEX38	SNRNP40	PER3	MRPL2	PTPRN2	TATDN3	PPEF2	GTF2F2	GUCY2D	FMR1NB	RPA3	RNF170	RAP1GAP	GMEB1	PIGT	GON7	NUB1	RPUSD1	ADRB2	KCNIP3	SAT2	MST1	DNAJA1	TXNDC15	HNRNPK	MRPS22	SLFNL1	PLEC	DNAJC24	SERTAD3	TMOD4	MAPK14	PRKAB2	PGP	CDKL3	PGAM1	MRPL1	RBBP5	GSX1	ANKMY1	RNF150	OSBPL7	CAST	SAP30BP	BCL7B	MRFAP1L2	AKAP10	HK2	RPP21	ZBTB26	MTG2	RPP30	NATD1	ULK1	APEX2	COL25A1	SLC25A19	PFDN2	SMIM38	MPLKIP	METTL27	RFWD3	USP8	DYTN	ARHGEF2	BACH2	SULT4A1	HRAS	CALHM2	FBXL3	KCNAB2	CHP2	SMC6	HSPB9	OGFOD1	LSMEM2	MET	TPBG	MPHOSPH9	KDM3B	TMEM151B	RNF20	C18ORF21	UTP25	SPDEF	TTC19	KIF11	TMEM240	NUP160	PDZD4	MARVELD3	TBX2	PCYT2	UCP1	TMEM30B	TSPAN8	MARS2	GOLGA1	CFAP97	VEPH1	ANKRD10	PRKAG1	YAF2	CD8A	EMC7	ARHGEF33	BCL7A	RBM25	SLC36A1	SNIP1	CATSPER3	RNLS	SLC25A33	RTN4IP1	PLA2G12A	CACNA1B	NEK4	SIX4	VRK3	PRTG	GRAP2	ACAA1	CTXN3	ARG2	ZNF709	FAM185A	SCX	BARHL1	DEDD	LRFN1	CELA1	IMMP1L	KCNJ5	BRD9	EPOR	TRIM44	HPCA	UPP1	LARS1	POMZP3	MRPS36	PRG4	TAC1	RBM26	MAP2K5	INSYN2A	IFT52	MICAL2	BAZ2A	ZNF831	ZBED4	RAB3IP	AAMP	DHX38	AQP9	TRIM62	DSTN	ANO3	UQCRFS1	DLX5	EPHB4	PPP4R1	RAB8B	POLL	TMPRSS4	UFD1	MIR208A	LRRC61	TUBA1B	PGM2	LDLRAD3	SPNS3	MITF	NIPSNAP1	ZNF326	SARNP	ARL3	RTL6	LYPD6B	CPB1	DECR2	CWC15	TBKBP1	WWOX	PRPF6	ZBTB7C	POM121	GPR88	EPHA1	MLLT6	FBXO5	PSMD11	GPR34	NGDN	TTC9C	PELI1	ZNF626	HAUS6	HLTF	RBMXL1	EXOSC1	CPNE4	SERPINF2	ZNF189	RLF	ACVR1	MGAT5B	MYOC	DSE	SSR1	CCNT1	EIF4H	ARL2	AMIGO3	ZNF329	NMNAT1	NCBP2	VGLL4	TMEM216	RFC1	MUC6	GOLT1B	AIP	MTTP	OGFRL1	GRB7	NRIP2	BAP1	THYN1	EAF1	CLDN5	CPD	GRIN2A	FAM187B	FRAT2	SMC5	KRT23	IFNG	NKX2-1	SLC9B2	CDKN2D	ST8SIA1	TASOR2	ANKRA2	AAMDC	LANCL3	RETREG3	ZNF691	SNORA66	RASGRF1	TC2N	WDCP	METTL4	CLCA4	JOSD2	NOTUM	FAM193A	OMA1	STIMATE	SNORD8	TEX264	ATP13A4	SPRN	PIGW	TSSC4	RPAP2	SDR9C7	H3C6	NOA1	KCNQ5	MYO1A	PDZD9	MEF2B	GORASP1	PPME1	NGB	TMEM60	WDR81	CXXC5	PLCXD1	TMEM268	SNCB	ARIH2	RPF1	FCHSD1	KHDRBS1	NOP58	PTPRR	VWA1	NREP	CWC25	NDUFAF3	COMMD8	CACNB1	IRF2BP2	CIP2A	ALG14	PTPN3	KCNS1	PRKG2	YJEFN3	EGFL7	CRADD	DIABLO	E2F6	OC90	CCDC112	MRPL9	SAMD12	ZNF143	PER2	PSMC3	ZMYND8	LTK	CNIH4	CSRNP1	PSMD1	FAM118A	NSMF	CDYL2	SMIM10L2A	FDXACB1	INS	NDUFA11	CD46	NAA40	SFXN4	SGK1	NEB	SLC5A8	TERF2	METTL15	ERAP1	SS18	TALDO1	MYO7A	CDIN1	SNX7	MAT1A	ITPKC	TOP3A	BCO2	GADD45GIP1	ADSL	FAM177A1	TBC1D23	CLN8	ZBTB8A	DDX19A	MLF2	COL5A1	ZYX	GABRA3	ATXN7	VPS52	WDR33	SMCHD1	JAM2	RBM12B	NXF2	SPDL1	PTGER2	CCDC142	SCN1B	FOXP3	UBR4	SLC36A4	RNPEPL1	TMEM19	SNORD24	HEXIM2	VSTM2B	PDE4C	OSBPL9	CHEK1	ZNF335	TNIP3	CSNK1G3	ZFYVE27	KBTBD13	ARHGAP11A	TMBIM6	SCYL3	MAPK7	NINJ1	NTSR1	NME8	GRIN2B	CNPY4	LPIN2	CDC42	LCA5L	DCLRE1A	SENP8	NRXN3	LBH	CTDSPL2	PPP6R2	ZDHHC12	EQTN	R3HCC1L	GRIP2	BTBD17	LACTB	BMF	SYVN1	ADAT3	RAB9A	NECAB1	GFM1	ACO1	TM6SF2	ALDH7A1	GPR160	KBTBD11	TRIM28	NDUFAF2	PSD	PODXL	NFATC1	STAT6	ZBTB3	CCNK	CCDC171	HTT	ALOX15B	NNT	RELL1	AIRE	OXSR1	SLC19A2	PNO1	HEATR4	VAPA	GPR171	NAPSA	RNASE6	BANP	MORN2	ABHD1	MAPRE1	MAPKBP1	RTF1	MALL	TMED4	NSMCE1	C3ORF62	CCDC8	STT3B	ASPDH	SAFB	JAG1	SOD1	TNFRSF10B	ATXN7L1	OOEP	NECAB3	CEP131	RANGAP1	RPAP3	CCT7	EXOC1	MFSD4A	PTGIR	LHPP	KATNB1	AMBP	AVPI1	ACADL	ZNF629	PLA2G3	CC2D2B	TDRD3	CEP162	FAM241A	MIOS	TMEM175	MAN1A2	PHYH	PLOD1	GDI2	IGSF8	GAPVD1	SNORD87	CNMD	DCT	TMEM167A	IL2RA	KIFC2	CLNK	TRIM43B	CRHR2	MED6	KAT2A	SLC27A4	INSYN1	NUFIP2	LRRIQ3	ACADS	RGS7	ITPRIPL2	RSPO2	CHAC2	KCNJ12	CCDC12	FAM229B	NFYA	PTBP2	ZBTB6	RAB7A	FLAD1	UNC119B	ATG4A	PRR15L	ODF2	TBC1D15	VWA8	DDB2	VSIG10	ATPSCKMT	PYCR2	CCDC149	SOWAHB	MSR1	RAB15	COQ5	ZSCAN26	MYH9	RILPL1	GNB3	AGBL5	ST3GAL3	SNORD83B	TMED1	SMAD5	PSME3	NOL4L	PTPRB	C1QTNF7	GPR89A	DNAJC13	LETMD1	FARSB	PTGES2	TRPC5	DEGS2	SLC25A37	TNS3	BSG	LMBR1	ZNF18	PEX19	CAMTA2	FBXO24	GCDH	KIF3B	ARNT	DGKG	JADE3	LRRK1	DDX54	STIM2	ZDHHC5	ESF1	ADGRL4	BCLAF1	NUDT15	UBE2O	NOP9	RDH14	LRRFIP1	DNM1L	KIF15	SHQ1	C8G	SLC25A34	UBXN4	DNAJC12	RAB28	AARD	BRCC3	BTBD16	CILP2	CCDC154	MAD1L1	SYCP2L	DNAJC7	CEP95	PLN	LTA4H	PRKN	KCNG2	MSX2	PGRMC1	ZBTB32	HES7	AWAT2	CFDP1	AREG	AMFR	NELFA	TXNL4A	PCDHB6	CASP12	CCDC181	MAD2L1BP	TMEM18	ARAF	SIRT2	METTL5	CHD2	PPP2CB	PAF1	ADGRE1	RBM4	SF3A3	PRIM2	MALT1	SLC35A4	ZNF146	ACKR1	LETM1	PRICKLE4	GGA1	PGM3	ASB5	LY6D	PHF7	COPG2	CACNA1E	UBALD2	OGT	DYSF	MSN	SMIM13	UVSSA	SIDT1	BMI1	SLIT1	NOS1	TTC39B	LYRM1	SCARNA12	CHST3	COMMD6	TRNAU1AP	ABR	KIAA1210	GREM2	GPRC5D	SLCO2B1	MDM4	RFX8	GXYLT2	USP19	SNX14	PLAC8	ABHD14A	TOP3B	ZEB1	MMP2	CHRNE	RWDD1	EMC1	HECTD3	EIF3C	API5	BRMS1L	CHGA	PLPP2	ACTR2	ZNF318	ADAM33	MGAT2	FAM229A	ELOVL1	RNF26	ESYT3	ARRDC2	C1ORF216	RIOK1	WWP2	SLC25A26	NUDT17	TRIM24	ADGRF5	APH1A	CD1D	PTPRH	UBE2A	ZNF770	PRADC1	PPIL1	NUP107	TUBD1	GTPBP8	IGKV5-2	SS18L2	DMPK	BLOC1S4	ZNF569	PTGIS	RPP40	PSMB11	PLEKHG5	NSMAF	ANKRD65	TERB1	CHCHD6	CAV3	ALPL	DPP9	TCF7	EIF2AK4	PPP1R1A	CENPC	NUP42	CACTIN	PCDHB12	TMEM131	PDLIM3	FBXO8	CCDC50	B4GALNT2	MRNIP	RAB14	PDE2A	RFC5	PCSK7	CYB5A	VAMP3	FRK	ERG28	MRPL48	RBM38	TMEM185B	PTPN5	UBAP1L	USP16	CXXC4	ANKLE2	PCBD1	ZC3H12C	CDKN2B	YAE1	PSMC5	FAM13B	TKT	IPMK	THAP1	ZSWIM7	PGGT1B	SLC30A6	TTC17	NLRP12	GSDMC	CEP85	HSPA13	TPP2	KDM1A	PSMA8	FAM210B	NDE1	UBAP2L	TRAPPC12	EXOSC4	GRK4	SEC11C	FUOM	UBE2E1	ATP6V1D	CYB5R4	DDX10	SERPINB12	OPN1SW	TMEM87A	RECQL4	RXFP1	DAGLA	PANX2	SPMAP2L	NFS1	PCNP	NOXO1	PIK3CD	CREB3L1	MYSM1	ATG2A	ZFAND1	SHC4	LMNTD2	PPARGC1B	ARHGAP28	REC114	INHA	EMILIN1	BRPF3	SFSWAP	PLEKHA5	DYDC2	TFIP11	SMPD4	RELA	SLC16A8	PCDHGA4	RAB44	FBXO47	TUBGCP5	NT5C3A	WDR3	PTPN12	STX6	NOCT	ZNF212	SEPSECS	GPA33	CLEC11A	SLCO1B3	PPP2R5C	LBX1	RIOX2	SNORD73A	FRG2C	TG	SMDT1	WDR26	VEGFA	USF1	ELMOD2	SRSF10	GP5	ZBTB46	GPR137	VPS72	ERP44	PANK2	SCOC	TSN	FAAP24	ZNF174	RUFY4	CSNK2A1	ZBTB2	CIC	ZNHIT3	CYBC1	ZNF180	RAB1B	GRHL3	RHOD	PRUNE2	COQ10B	STRN4	MRPS6	VMP1	PPP1R37	LMTK3	ZNF420	IKBIP	MRPL22	CCDC18	PPP1R2	NPLOC4	SLC12A6	OCRL	BTK	TNFRSF25	CD300A	CCNG2	MMP14	MACF1	SNRPD1	TRIM56	THAP7	BAG5	EPS15L1	SUSD6	MSH2	DGLUCY	ITPR3	TBX1	STKLD1	DUOXA1	DIAPH3	FLT3	PUF60	TNFRSF13B	HEATR9	SND1	HYAL4	MAP4K2	CDAN1	HMGXB3	IGFBP3	HERC4	EMC3	EEA1	SEMA3F	ARHGAP8	TPM1	TMEM69	NDUFAB1	ZNF526	SUCLG1	LINGO3	STRAP	BLCAP	HPX	CROCC	STC2	ALG9	RAMP3	HIKESHI	TIFAB	GAB2	TRIM9	DPF1	SUPT5H	NUP98	CDV3	RNASE2	NXNL1	EZH2	CNOT4	DCST1	ADRB1	PHRF1	ISG20L2	MRPL40	MTX3	PPRC1	GPR68	ERGIC2	NF2	NAALADL1	TM9SF2	VPS39	EXOSC2	TARS1	TMEM140	CA11	ZFP69	RBPMS	PPIH	HSD11B1	NOS3	SLC17A7	ZFP1	ITGA2	ZC2HC1A	TERF1	CDS1	IL10RA	GTF2F1	TFDP1	AMHR2	STX12	DNAJC9	AIDA	ISCA1	FANCD2	CD320	FGD3	GHR	ANAPC16	SCN3A	CDK14	ZMYND11	JADE2	CASP9	GALNT10	ZNF652	MYCT1	VPS8	LARGE2	TDRP	BCS1L	TSNAX	AMH	NOL10	ECD	VSTM2A	PEX10	DNAJC30	ARMC6	LGMN	DNAJC19	PCSK4	TSEN2	QRFP	TAF6	SNX1	GTF3C3	CRYZL1	PHOSPHO1	BNIP3L	SLC39A13	DNAJB1	ST3GAL6	RRH	ERICH1	SNORA70	ARL6IP1	ITGB6	SLC35A3	LARP4B	MSANTD5	SPICE1	FBXL17	FOXR1	TPBGL	SLX4	ZNF263	DVL2	HNF1B	CRISPLD2	R3HDM1	GNPTAB	HPS5	ZNF892	HIC2	THOP1	RPF2	TUBGCP3	ADAMTS12	DDX56	ZNF35	CHRFAM7A	USH1C	USO1	CSDE1	CACNA1I	STK38L	NQO2	DCPS	SNX11	INPP4A	SF3B2	PARL	LRRTM3	RASA2	LCN2	AP3M1	TCF20	ZNF337	CALU	PRIM1	GTF2A1	ATP8A2	SUPT7L	TRGV11	HSPBAP1	L2HGDH	MKRN2	OAF	TINAGL1	SFT2D3	TIGD2	C1QTNF6	KCNT2	RIT1	SLC45A4	GINM1	SPRTN	TMEM30A	TNFAIP1	EPS8L2	ERAL1	TPTE2	IDI1	AIPL1	TMEM92	MCEMP1	CENPL	CABLES1	TNFRSF8	SPATA7	RAB3IL1	C3ORF38	BCL7C	PI4KA	AIFM1	CD177	IL4	EXOC3L2	SLC30A9	PARP8	ARSA	NFX1	DISP2	CHRM1	ABCA13	ABRAXAS1	PPP2R5A	ITGA11	CACNG4	EIF1AD	ATAD2B	AJM1	GAS2L1	MANSC1	PLA2G4F	SLC4A7	YIPF4	PSMD5	TTC38	SNORA53	LCAT	MYO1G	SLC28A3	ARHGAP19	GLCCI1	MMP23B	TNIP1	LITAF	AP4B1	SSTR4	ETF1	EPHA3	POLA1	XXYLT1	SYT6	RPA2	IARS2	ACSM3	SPATA3	GHRL	THEMIS2	RGS17	TNS4	WNT16	TRPV3	PSMC6	ZNF408	WDR75	UGGT1	NAPB	DGCR6L	POLR2D	TMX1	RDH5	RGS3	ARL6IP6	MIS18A	ELP1	CPSF3	KAT5	TMEM143	SNORD17	COMMD1	COG2	SNORD71	CA4	ZDHHC7	C8ORF89	ZNF445	C3	KCNIP4	MTCH2	MMP9	FASLG	PTCH2	NSUN6	TTC3	SLC9A1	SENP1	MBLAC1	KLF1	GPRIN2	RBM43	MAU2	MICB	MPIG6B	AVEN	HRH3	ABHD4	GLB1L3	MOCS3	CCDC92B	MCF2L	GAP43	CEBPE	L3MBTL2	JAZF1	SATB1	INVS	IRAK4	CPNE6	TIGD4	GALNT18	TOX3	C1QTNF2	ACADM	SNX4	LRRC19	PWWP2B	ZNF385C	BCL2L14	RCAN3	CABP7	VPS25	CNEP1R1	POLR3E	IMPA2	YBX2	KLHL24	POR	ROBO4	PPAT	FBRS	B3GALNT2	C18ORF32	FANCF	PLD5	SH3KBP1	ZNF446	ZSWIM3	RYR3	LMAN1	PGPEP1L	KCNIP2	TTK	TERT	TIMM23B	GFRA4	E2F8	UPF2	KANK4	HSD17B11	DDB1	MAL2	ANGPT1	INMT	TMEM102	TBC1D8B	EXOSC3	TMEM100	ZFYVE26	MIS12	SAXO5	SGCB	XPO5	LHFPL3	TYW5	TMEM218	TSKS	EXOC2	FSBP	KLK9	FAM83C	SNORD49B	MEN1	SBNO1	THOC5	PDIA4	KBTBD3	NDUFAF4	PKP3	ZFAND3	PBLD	PCLAF	EIF4E	RRN3	TSLP	CCR9	GPR52	BIRC3	C2ORF42	TUFM	LEPROTL1	SERPINB10	ZNF324	STK24	SMARCA4	FBXO39	URM1	TRIQK	TMIGD1	RBMS1	TM9SF4	SUSD3	H2BC7	CMTR2	OCSTAMP	CKAP4	FXYD4	POP4	PMEL	SCFD2	VRK1	CD160	DAPK1	IL22RA2	SOCS4	MIR186	THRAP3	CCL7	PNISR	PPBP	BCAN	MMP13	CEPT1	CTSO	LUC7L	CRIPT	CORO2A	EDC3	ZBTB49	SCAF1	PMS1	SNAI3	RUNX3	HPS6	USP11	RAP1A	VASP	DNAJC22	RAMP2	MDN1	PHF21A	AXDND1	LTBP1	ELOA	SLC7A3	KDSR	INIP	RCSD1	CIR1	GKAP1	NCBP1	MTR	ETFA	ERRFI1	ITSN2	ZMYM6	SLC12A9	RYR1	MAP1LC3A	UCHL5	PNPO	CHST14	SLC9A9	IFT20	BRPF1	PLA2G4A	SNORD58B	NEXMIF	BLZF1	SHANK3	PGM2L1	SPTBN2	RTN4RL1	HIBADH	LZTS3	JPH3	CRYBG2	GALNT7	PARP11	INO80	TMEM186	HSP90AB1	CDC14B	ASH2L	DCLRE1B	MLKL	KNCN	RBBP6	SMIM10L1	GLP2R	TRMT44	HSF2BP	UBE2D2	PSMD7	GPR18	LCP2	PAM16	GID4	MORC2	RNMT	SYNC	MTA1	BORCS8	AP1S2	NDC1	TMEM74B	FBXO15	RHBDL3	MDFIC	TEX101	DAND5	CYREN	MRPL37	NCK1	SSU72	AGGF1	SUV39H1	COL11A1	PAX5	TYW3	ARFGAP2	CYLD	L3MBTL3	NAA15	SDCCAG8	F2	CNIH1	ELAVL1	UCK2	TTC36	KCNH6	KCNC2	SACS	SCRN2	FBXO31	ARHGAP27	MTMR10	CYCS	LUZP1	CCDC167	EPHB3	C4ORF33	PCIF1	UBASH3A	EME2	MYOZ2	SCN4B	DYNLL1	ARL15	S100PBP	TMEM79	SPRY4	HIGD1A	TUBB1	H2BC11	GRHL1	DLL1	MCU	MUC3A	DEK	FBXL4	KDM3A	CD164L2	BEX4	SDHAF3	SMPDL3A	POLR3A	RXRB	OSGEPL1	ZNF207	GABRG3	CPEB1	SSTR2	NSD1	C1QTNF1	SUSD4	NPS	P2RX5	SIGIRR	PGAP2	RBM28	PARP4	CKMT2	CD28	CCL27	PBX2	RAC3	SCFD1	SULT6B1	BARD1	SSBP2	SLF1	CCNC	POLR2L	DNTTIP2	RNF2	PGBD1	VEZT	IL18	SH2D3C	ZMYND12	CRTC2	PAQR3	TM9SF1	SDE2	STMN3	SLC24A1	LRP1	BTBD9	ANXA2	ZNF266	GAL3ST2	IGIP	PRCC	EGR3	PPM1D	DEPDC1B	RHBDL1	ZSCAN21	IFITM5	ZC3H18	NYX	PEX1	IFFO2	WDR1	ADAP1	PPP2R5D	ARPP21	BAIAP2L1	AGRN	MISP3	CEP72	MFF	USP2	MOB4	MAB21L3	SUPV3L1	STK17B	TMF1																																																																																																																																																																																																																																																																																																																																																																																																																																																																																																																																																																																																																																																																																																																																																																																																																																																																																																																																																																																																																																																																																																																																																																																																																																																																																																																																																																																																																																																																																																																																																																																																																																																																																																																																																																																																																																																																																																																																																																																																																																																																																																																																																																																																																																																																																																																																																																																																																																																																																																																																																																																																																																																																																																																																																																																																																																																																																																																																																																																																																																																																																																																																																																																																																																																																																																																																																																																																																																																																																																																																																																																																																																																																																																																																																																																																																																																																																																																																																																																																																																																																																																																	
HUMAN_MICROGLIA_TRANSCRIPTOMICS	ZHOU_2020_1	RANKED		SLC11A1	MALAT1	XIST	HAMP	ZFP36L2	TYMP	SOCS6	MT-ND3	S100A8	SORL1	CHI3L1	MAF	IFITM3	IFI44L	FTH1	A2M	GLUL	BCL2A1	ATM	ODF3B	RP11-693J15.5	MT-CYB	CD74	SLC2A3	RP11-552D4.1	ITM2B	SNAP25	HP1BP3	IL6ST	RGS1	PIM1	P2RY12	CX3CR1	APOE	GAPDH	SELPLG	ZFP36	MYO1G	SCO2	RHOB	S100A9	TLR2	SLC25A37	UCHL1	ATG16L2	VMP1	PTPN2	DOCK4	CD163	SPP1	PLXDC2	LPAR6	PARP14	JAK3	DENND3	CXCL12	IFITM2	SLC4A7	BCO2	CALM1	SPATA6	DDIT4	DDX3Y	HLA-DRA	P2RX7	DOCK8	BHLHE41	HLA-DRB1	GRB2	BLNK	CBWD5	CSF1R	TBC1D14	TIAM1	MT-ATP6	ANKRD44	LAP3	METTL7A	SFMBT2	IFNGR1	IL1B	ALDOA	DIP2A	PLD4	BACH1	CPED1	IRF8	RTTN	SYT1	RSRP1	SLC7A5	MEF2C	SOCS3	MYBPH	MT-CO2	HRH2	GLIPR1	CYFIP1	SPARCL1	GPR34	TLR4	PLP1	WARS	GLDN	NEAT1	ANK2	FCGR3A	PSTPIP2	VSNL1	NDUFA4	STMN4	DUSP1	LPCAT2	ARRB2	CEBPA	VASH1	IGSF6	EVL	NAMPT	MAP1B	FMNL3	CYTL1	PNISR	TREM2	MCL1	CALM3	FPR1	MT-ND4L	ACSL1	MS4A7	GOLGA4	CD81	TBC1D4	MIF	TBC1D8	PLTP	RNASET2	AF127936.5	PEBP1	ADGRE2	PDE4B	APPL2	ARHGAP9	DOC2A	LIPG	CHN1	ITPR2	OGFRL1	TMEM119	GADD45B	MAP3K8	CCK	SALL1	CEBPD	P2RY13	EIF4A2	RNF149	PTGDS	HIST2H2BF	RPL32	PLSCR1	TAL1	ENO1	SRRM2	LAPTM5	KDM5D	LIMK2	NEFL	TAF1D	YWHAG	ADAMTSL2	LILRB3	DDX21	DDX5	HECTD2	LINC01141	NRGN	KIAA1551	PRELID1	ACY3	HDAC9	EIF1	LHFPL2	DOCK10	RCSD1	FAM157C	RASAL2	TANC1	LINC01001	TP53INP1	DHRS9	TMBIM6	HPS3	XBP1	PTPN1	CLK1	OLR1	CD163L1	SRGN	THBD	NLRP1	SLC38A2	SHTN1	CFL1	CTTNBP2NL	ADRB2	PPDPF	SLC16A3	RTN3	CD84	PGK1	CREBRF	RPS4X	FAM135A	NDUFS5	TBC1D5	CH17-118O6.3	NAIP	RP11-796E2.4	HSPA8	DSE	SYNDIG1	MTCH1	STAT3	CSGALNACT1	ADAMTS10	COL9A2	SLA	MT-CO3	ZFHX3	YWHAZ	S100A4	IL13RA1	UTY	SLC15A2	IL18	YARS	NFKBIZ	APBB1IP	LDHA	IARS	RP11-421P23.2	FCGRT	RASSF4	FOS	FKBP5	P3H2	MIS18BP1	MT-ND1	RTN1	BCL6	LUC7L3	MT-ND4	RPL12	FOXN3	RPL41	HLA-DPA1	GCA	ENOSF1	CD93	CSF2RA	IL4R	GABPB1-AS1	KCNMA1	ASAH1	OXR1	NPIPB5	ARL5A	EPSTI1	TSC22D1	EVI2B	NGFRAP1	SIGLEC9	SLC11A2	SDF2L1	RNASE6	HPGDS	INPP5D	FAM105A	FBXL5	GPM6A	SLC20A1	CRYAB	RASA4	DDX17	DYNLL1	SMG1	PNMA2	TPM3	ERC2	EML4	ISG15	FGD4	MT-ND2	EPB41L2	LINC01089	EIF4A1	PPIA	DLEU7-AS1	SBNO2	HLA-A	DNM1L	VSIG4	HLA-B	TRMT1	SRSF6	RTN4	TMSB10	GK	SIGLEC10	RPS4Y1	ANXA2	LGALS1	APMAP	CYSLTR1	SH3PXD2B	C3	ZNF638	LYST	EEF1B2	RASGRP3	PFKFB3	TPI1	STAT1	GAP43	TRAF3IP3	UBR5-AS1	DNAJB11	LILRB4	SYNE3	SRSF5	GNG3	CLIC1	HSP90B1	IFI44	APP	S100B	HSP90AA1	MGLL	PTAFR	ALOX5	MX2	SEMA3B	LAT2	ATP2C1	ZNF618	BAZ2B	LENG8	ATG4C	MPC2	RASAL3	OLFML3	MXD4	KIAA1147	HLA-E	SOD2	C12ORF75	CST3	BCL3	HSPA5	HINT1	NAGK	HCG22	CXCL16	MICAL1	SRSF7	RBM3	CCDC50	ATP10D	RAB3A	CD302	SLC37A2	SPNS2	SESN3	SKP1	ADAM10	UBB	AARS	SPRED1	RPL26	MIR503HG	IRF5	STMN1	RAPH1	MAP3K2	POLR2J3	ATP2A2	FCGR1A	MT-ATP8	PREPL	PSAP	RPS25	TMEM2	HSP90AB1	ATF7IP	TAGLN3	ATP5E	LINC00865	MT2A	UQCRB	PFN1	DNPH1	TIAL1	DOK3	ANKRD22	NRIP1	TCF4	SNHG15	GAA	HIST2H2AA4	RPL19	CELF1	RGS12	RP11-707P17.2	STAB1	TIA1	PHIP	VAPA	SESN1	RPL10	ATF5	PLXDC1	RP11-41O4.1	HLA-DMA	RP11-834C11.5	SLC18B1	MBNL1	ACSL3	RPL22L1	GNG7	SKIL	RCN3	CDC37	AC004556.1	SEH1L	SPSB3	FAM20A	SNHG8	OPALIN	ATP6V0B	PAPOLA	THEMIS2	COX4I1	ZC3H11A	ZCCHC6	LINC00472	NCKAP1	LY86	HOPX	CYBA	ATP6V1G2	RPL13A	C8ORF59	DHX15	C6ORF62	TIGD4	GRN	SRGAP2	TMEM163	CREB5	RBM39	LIPA	VEGFA	FNBP4	PIM3	ARHGAP26	OSBPL3	GIT2	NUMB	SF3B1	COL18A1	PCMTD2	MARCH1	ACTG1	SAMSN1	WHSC1L1	SNCB	BOLA3	CEP83	TMEM59L	MEF2A	ERICH1	SLC29A1	AHI1	GLCE	HNMT	EPB41L3	RGL2	CTSD	TNRC6B	STX16	RPL38	NABP1	RPS2	ARHGAP15	PLAUR	DPYD	HSPA1A	SLC40A1	SOD1	STX7	RPS27L	TCF25	GLIPR2	PCDH9	TBC1D2B	FCHSD2	CDKN1A	NME1	RPL35	ENO2	ARHGAP12	MANBA	RPH3A	COX6A1	CCS	DHX36	GAL3ST4	VPS13C	KHDRBS3	HEXA	RNPC3	HLA-DQB1	TSPAN7	FOXP1	RP1-244F24.1	TFRC	SLC1A2	COL5A1	HMGN2	FCGR1B	HERC4	TTTY15	MRC2	PGM5P2	MLKL	MLLT6	GABRB3	GABRG2	CYP27A1	BRWD1	LRRK1	GNG2	TTLL7	SUSD3	HSPD1	ACTB	MX1	SIGLEC8	CD86	PET100	GABRA1	ITGAX	NUP153	PXK	JAM2	YBX3	RNF144B	RAB24	TMSB4X	DDX60	MUM1	AMPD3	GSTM3	RRBP1	RPS3A	MCF2L	GPM6B	FSCN1	RPL23A	HDAC5	ZMAT3	RAB1A	GNAO1	RP11-219A15.1	SKAP2	ATP5B	TPM2	GPI	ACER3	AC008697.1	APLP1	DPEP2	TCEAL4	YBX1	AC013461.1	AMPD2	EEF1A1	FRMD4A	C20ORF24	ADAM28	CHCHD2	PUM3	SETD5	SEPW1	TMEM65	NME2	CBWD7	HMGB1	EDF1	RGS10	TMEM71	KIF26B	HECA	ST6GAL1	ALDH1L2	CLK4	RP3-522D1.1	EFCAB13	HLA-DPB1	ATP6V0C	CCNL1	C3AR1	HK3	SPOCK1	FXYD6	MIR219A2	PRKACB	RANBP1	N4BP2L2	MYL6	CALM2	ZBTB37	HMGN3	EIF4B	TOMM7	HIST2H2BE	TAGAP	AP1G2	PPP1R15A	FAM219B	MAP2	PCSK1N	CNPY3	NPTX2	COL9A3	ALPK1	PCSK7	ID2	IVNS1ABP	SST	FAM157B	AGPAT5	CLECL1	PNPLA6	CLIC4	PTMA	ATP1B1	TNPO1	XPOT	SARS	MPHOSPH8	MOG	MT-CO1	PAFAH1B1	SLC17A7	MAG	MDH1	RNF44	ARHGAP27	SRGAP2B	CSF2RB	UBN2	FMN1	PUS7L	ZBTB20	AGFG1	RERE	SP100	STMN2	RGL1	NBPF1	EZH1	POLD4	RALGDS	WASF1	AP1B1	PAN2	DPYSL2	TMEM243	LTC4S	NBPF15	DMTF1	RPS18	NACA	CTBP2	CASP5	LINC01374	NAA10	CKB	RAN	TIMP1	RPS15	IBTK	NPIPB15	ETV6	NUAK2	NLGN4Y	NSUN6	ABCA7	CBX5	SHISA5	MPPE1	INTS6	NINJ1	SYN1	EFNA1	TP53I11	BAZ1A	FAM129A	UBXN11	FABP5	CLDN7	C14ORF2	GAB2	RUNX1	AP000769.1	FOXJ3	SBF2	RP6-159A1.4	ASCC3	XAF1	JUNB	USP53	IFI35	USP9Y	TPCN1	AZIN1	ZMYND8	RYR1	IRF2BP2	CBX3	PIN1	MTHFD2	ABCD4	FAM208B	C12ORF42	FNIP2	ADAP2	FNBP1L	MLX	RPL36AL	GNG5	IFI6	SLC5A3	SNX10	ABHD11	LST1	PABPC1	HSPBAP1	GMFB	ITGAV	TIMM10	AHSA2	FCGR3B	DUSP26	RPL17	PTBP3	ZNF846	PLCG2	PHC3	NCALD	H3F3B	CTSH	RBM12B	EIF1AX	C19ORF53	ZRANB2	CHCHD7	KTN1	GPBP1	RIN2	COX8A	TUBB2A	CCT6A	RBM6	SGPL1	TLN2	H1F0	PRPF4B	ELMO1	ZNF451	ZNF106	HIVEP3	ITGB2-AS1	RLIM	IL1R2	CHI3L2	SMAD2	CD300A	MAPK10	FAM78A	TM6SF1	TAF1	DRAP1	ZFAS1	CLU	RAPGEF2	BASP1	OAS3	SIVA1	C1ORF228	KLF6	PDE9A	TNFRSF1B	CLTC	MLXIP	KDM5A	U2SURP	FAM114A1	P2RY11	DNAJC6	MARCH7	CASP4	HOMER3	RCN1	LTB4R	ADGRD1	WIPF1	TLE4	PRKDC	CPSF6	IDH3G	USMG5	TUBA1B	NCOA3	TRIM22	COX7C	SRSF2	MARCKSL1	KLC1	IFI16	QDPR	PCBP2	SLC2A5	ATP5D	GLA	LRPPRC	RABGGTB	MT1X	INTU	CREB1	TP53I13	CNDP1	SNX18	ITPRIPL2	XPO1	SERPINA1	AC074289.1	LINC01268	DYNC1H1	SH3BGRL3	MORC1	NPEPPS	SLC1A3	ANKRD17	KLHL2	TMIGD3	ZNF207	YWHAB	GCNT2	ATP2B4	CH17-437K3.1	EPS15	SLC35E2B	PTPN18	THY1	CLDN9	MMP24-AS1	UQCR11	GPATCH2L	PKN2	EIF2S3	SLC39A10	GPSM3	LTBR	ARNT2	FMNL1	FTL	TRBV7-9	RGS16	RGS2	VCAN	SGK1	RPS11	RPL39	S100A11	RPL37A	CWF19L2	SAT1	LPAR5	RPS27A	RPL8	NRCAM	AXL	RPS6	CD68	LPXN	RNASE1	CCL2	AP000439.1	RPLP2	TRAV19	PYCARD	MBP	CLDN11	PFN2	RGS4	CACNB4	SIGLEC11	COIL	EGR1	ENC1	CH17-189H20.1	MED13L	KCNQ1OT1	MIR34AHG	MARCKS	HIF1A-AS2	TMEM165	ST3GAL6	HTRA1	BNC2	CKLF	RP11-346C20.3	CYTH3	GRIA2	GRID2	CERCAM	RNF125	RPL28	HEXDC	RPS26	FGF20	CD69	CLEC2D	HACD4	CLCN5	RPLP1	CA2	ANKAR	ARHGEF40	MMP14	NAPB	FGD3	SENP7	CARD11	TMEM245	CECR1	AKT3	DOK1	P3H1	MRE11A	USF2	SLC15A3	GAK	DUSP22	CYCS	U2AF2	METTL9	YPEL2	ARHGAP17	MAP4K4	PHLDB1	SYK	IL16	LYL1	CLCN7	PRCP	ZNF641	ZNF490	PILRA	KLHL24	ACSS1	UBC	SPN	PCNXL2	ZEB2-AS1	TAB2	RP11-395G23.3	RPS12	WDR70	BIN2	RP11-701P16.2	FASTKD1	ITGA5	OLFM1	TNFRSF13C	ANKS1B	RECK	FER	CD4	USP6NL	RPL24	PDGFB	MS4A14	GNB4	DYRK2	CRTC2	PTGS1	MAML1	SNRPN	CCL4L2	BEX1	TBC1D1	ZNRD1-AS1	SCD5	NPY1R	FCER1G	SPTBN1	DNASE1	OSBPL11	LRCH1	TBC1D12	CCDC136	PCED1A	MITD1	ETV5	NUMA1	BTG1	YPEL3	NCK1-AS1	DIRAS2	CTAGE5	CNP	ZNF100	ANAPC16	ZNF354B	PNKD	STIM2	SCARB1	SERPINE1	MARCH3	RP11-489O18.1	FLII	AHNAK	SNX2	UNC93B1	FAM214A	KRBOX4	WDR81	DHRS7	AC009948.5	NFAT5	ZNF33B	NAP1L3	CMTR2	NHLRC2	TNRC18	PECAM1	PTK2	CNTN2	RNF145	ZNF821	RPL27	ATP5J2	ING4	SYP	DUSP7	JAZF1	ACAD8	AOAH	IL7R	MILR1	TNFRSF10C	ARMCX2	PTPN7	SCRN2	C4ORF3	CLN3	BMPR1A	GSE1	ZNF791	DNMT3A	RPS20	LDHB	PPP1R14A	LAMB2	DSTN	RP11-932O9.7	ELK3	PSMA3-AS1	HVCN1	SOX4	CREBL2	FEZ2	JADE2	NUAK1	PDE3B	ARL11	TMCO6	GALNT2	TRANK1	DNM1	POLR2L	ANKRD49	P2RX4	C20ORF96	ATP6V1E1	TMEM156	PRKAR1B	UTP6	FAM53B	TLR7	SLC25A19	STXBP1	PEG3	CTSS	TTYH3	CD37	C3ORF62	RPL22	FAM200A	CADM2	TMEM154	SMYD4	SNRNP48	RPS13	GDAP1	HS6ST1	AF127936.3	TXN	CHL1	RGS18	PSME2	ITPRIP	ZNF718	PGM2	NBPF14	GPR108	ISYNA1	SCPEP1	TNFSF13	SLC6A6	UQCRH	KLHL36	NDRG1	PXN	CD14	CASC4	WNT2B	TTBK2	BUB3	STXBP3	ZRANB1	SLC12A7	YOD1	PACS2	STK38L	MAP1LC3A	TBC1D17	BET1	MINK1	CDC42BPA	SIPA1	CNOT2	RNF166	MAGEF1	ZMYND15	CCNDBP1	ABCC5	ALG13	NCOA4	MYOF	ALOX12-AS1	PPP1R10	ERO1B	KMT2E-AS1	SCN2A	KANSL1L	SCAMP2	JAK1	GAPT	MFSD11	SEPT4	SYT6	ACCS	COX5B	EIF1B	RP11-66B24.4	RASSF8-AS1	ADORA3	RP11-212I21.4	CLEC9A	ZFP36L1	CACYBP	ARHGAP25	PTPRJ	ERLIN2	PTPN14	TMEM167A	BTN3A1	PARP8	TCEB2	CFLAR	ARHGDIA	CCDC144A	HSPH1	ABCA2	NCAM1	BTG2	ZNF800	WDR6	NCOA5	CCND3	ATF7IP2	IVD	DCAF6	GLRX	ABCA8	NR3C1	ABTB1	DOCK2	DENND4C	RPL4	HLA-DOA	PIP5K1B	ATP6V1A	ARAP1	KLHDC2	TRIM23	PSMA7	FZD2	HMOX1	STK17A	SH2B1	KCTD7	JUN	PGM5	LYVE1	LINC01410	ARHGEF6	CORO1B	AAK1	RBM48	SLC15A4	INPPL1	LPAR2	FCHO2	MBTPS1	PRPF38B	HS3ST4	CNOT6L	NR2C2	CREG2	SNX29	RP11-536K7.3	TNFAIP3	MCOLN1	PTPRG	BEST1	APAF1	PPM1N	AP1S1	RPS27	DCLK1	NCF2	BEX2	FAM126A	GM2A	TBC1D20	PRPSAP1	TAPT1	RPS8	PEAK1	TNF	NQO2	ANKRA2	NDUFB9	AZI2	NFX1	NAP1L2	CDK13	TECPR1	RPL37	NBPF26	CARD8	FXYD5	COX5A	MYC	CELF4	LRBA	MT-ND5	NDUFA3	ZNF717	DLST	COX6C	OLMALINC	ST8SIA4	SEC14L1	MEG3	VEZF1	LMBR1L	ARID5A	MFSD12	LOXL3	LARP7	WLS	CTBS	SLC3A2	TUBGCP5	SLC29A3	HSPA13	NECAB1	CAMK2D	NPIPB4	SLC24A2	GLCCI1	PRF1	ASNS	STXBP2	MAVS	NTRK2	AC090498.1	NBR1	HIST1H1C	RP11-362F19.1	EPS8	ENPP1	PPFIA2	TMEM80	GHDC	MOB3A	STRIP1	PIK3R5	FGFR1OP2	ZNF449	ADAM17	C10ORF128	ACSM5	ENTPD1	AP2S1	GRIA3	SOCS5	KDM2B	MDM2	ARFGEF1	FYB	FCHO1	TNFAIP8L1	TMEM106B	CACNA1A	VPS35	SLC38A9	EAF2	SH3TC1	CCL3	CALCOCO1	HLA-DRB5	PHF11	PPP2R2B	TGFBR2	ZNF281	GSN	RPL27A	LINC00909	VPS52	KDM4C	UBA7	GIMAP8	PMP22	CLEC2B	IRF7	ARL17A	USP21	MRFAP1	MORC3	TERF1	ARHGAP22	OLA1	PCK2	RPLP0	IKBIP	NLRP3	ERCC1	MGAT1	CAMK2N1	MMP2	NELL2	NDUFA1	RBFOX1	PPIB	MSTO1	KAT2A	YTHDC1	CRNKL1	PTPN11	TRPM7	COX6B1	MRPS30	PRKCD	HLA-DMB	CHGB	PLLP	TMEM86A	ZNF431	POLR2I	CPLX2	TMEM123	ABHD12	TMEM109	KPNA4	HAUS3	BTBD7	RP11-108M9.4	TCEAL2	PKM	ENPP2	VPS39	HIP1R	ZBTB38	CYBB	TTL	ST7L	GLTSCR2	RPS17	SDCCAG8	UBL5	EPC1	ZNF580	OGT	PEPD	USB1	SMAD3	ENDOD1	TSC22D2	IL6R	DUSP11	CPVL	CAPRIN1	CD55	NOTCH2NL	CBL	TRA2A	LINC01481	CBWD3	MT3	ARID3B	STK17B	NEMF	MAN2B1	STAG2	TYK2	MRPS6	ZNF708	TMEM161B-AS1	PJA2	SV2B	YWHAH	KIAA0895L	TRPM2	CH507-154B10.1	LINC00278	RPS24	SERF2	KCNMB1	RABGGTA	PLEKHF2	SNRPD2	RANBP3	TCERG1	HIBADH	ZNF322	GPATCH2	UTRN	ANK3	DDB2	MCM7	NFASC	UPP1	N6AMT1	C7ORF73	LINC01355	UBE2E2	ARPC3	TOR1AIP2	HBB	S100PBP	RPL14	CEBPZ	LINC00987	SERPINI1	LONRF2	CYHR1	MAL	FBXL20	SLC25A39	NUDT3	MAP1A	CDK19	CAMK1D	LILRB1	UBE3A	LHPP	TSPYL4	CGGBP1	DBNL	WWC2	PACS1	COX7B	SLBP	BP-21264C1.2	ZNF66	SULT4A1	ABCC4	STAT5A	AUP1	HBP1	HPSE	ZNF383	SH3KBP1	CDK9	PPT1	PRKAB1	MMRN1	TNFRSF10D	GORASP1	HIST1H2BC	MAPRE3	SDCBP	CMPK2	HOOK2	PTPRD	MRPL19	THADA	UQCR10	QPRT	NPHP3	HMHA1	C2CD5	NUP85	C1ORF132	USP24	APOL6	NOP16	HCK	ELMOD1	SPTAN1	FXYD7	ITSN2	RP11-658F2.8	OAZ2	SPECC1	GIMAP7	MICAL3	MOBP	LNPEP	CDC42SE1	MSN	TUBB	NRROS	CNIH4	ERH	GOLGA8A	NR1D2	CACNA1D	NDUFS2	GGA2	RBM41	GFAP	CNBP	PGM2L1	PHF3	CDKN2AIP	ATP8B4	NEDD8	RPS9	CCNG2	WDR91	SERINC1	DICER1	NDUFA8	PDCD4	ITPK1	CENPT	PWWP2A	KRBA2	AK5	TET2	HSPB1	ZFYVE16	RASGEF1B	ZNFX1	BSDC1	KIF5C	DLG2	MEF2C-AS1	PAM	KIF21B	CARS	HMP19	RAB18	MAT2B	CXXC1	CYFIP2	ATP8A1	THBS1	BCL9L	MARS	ULK3	CTDSP1	COPS7B	ATP7A	MRPS31	ITPR1	HNRNPH1	CMAS	CHCHD10	CTNND1	SMAP2	CEBPG	COL4A5	TMEM94	ITGB3BP	HIVEP2	SLAIN1	SEPP1	TRAK1	EP300	ANO6	RP11-448A19.1	RPS6KA4	C12ORF76	VAMP8	GYPC	LGALS9	CD276	CYB561A3	PARP12	ILF3-AS1	RPS23	SMURF2	CHSY1	CD53	LCP1	PLK3	CTD-2336O2.1	RPL31	AC002480.3	BCL2	LRP3	CBX1	ERCC6	CCDC7	PICALM	PLAG1	SLC25A29	TSC22D3	DCAF8	SOX12	HN1	TRMT13	RICTOR	SSBP4	BLOC1S5	ARHGAP35	FARSB	ZNF701	PLXNA1	ZBTB44	STRBP	CFAP97	MAML3	ROBO3	TMA16	NDUFB3	CHN2	FAM193B	PHF1	TOMM5	COX7A2	IFFO1	NKG7	ZC3H6	RALGPS2	PPP1R3E	TANC2	IDI1	ORAOV1	SEC61B	NRXN1	SYT11	PTPN12	PURB	MFF	FAM174B	BAX	SH3GL2	GSTT2B	SGMS1	GPR84	POMT1	KIF21A	YEATS2	SLC12A5	KCNH8	SRP14	RAD51B	HSBP1	LRP1B	RP11-196G18.3	ZNF862	TOB1	RHOQ	RP11-51J9.5	GIT1	ZNF217	DRAM2	CYB561D1	SLIRP	F3	HEATR5B	ZNF428	MOAP1	RP11-731C17.2	PGAM1	NUP58	KLF9	EIF2AK2	VAV1	OPTN	RNF130	RAP1A	WDR7	SCG5	DYRK4	C1ORF54	HELZ	PLA2G16	APEH	COX19	IFIT3	PRKD3	HIST1H2AC	SFT2D2	CCL4	RBM26	XYLT1	RHOBTB2	ADRBK2	FOLR2	RPL3	CYB5R4	HIST1H3E	DYRK1A	CDK2AP2	OFD1	ARHGEF1	ACAP3	TBCK	PABPC4	UHRF1BP1	CERS4	PAN3	RBMX	ADAM15	SEC11C	LINC00667	CD33	ZDHHC14	GAREM1	DNER	RPL7	MRI1	ENTPD6	SSBP2	GPNMB	AP000476.1	LINC00921	ELMOD3	NBEA	RSRC2	C7ORF55	AC002310.12	TTC7A	PDXDC1	SLC9A9	ZNF469	PLA2G15	LILRA2	FAM122A	BPTF	RP5-827C21.4	RELT	PNMAL1	FAM149A	SSR4	FAM98A	HNRNPH3	MAP7D2	ARHGAP18	MON2	ATP6V1F	ZNF189	RNF141	BIRC2	NPC2	MLLT11	TRIM44	SHOC2	EIF5A	TCP1	CEP135	FGF12	ZNF594	APBB1	FXR1	TPT1	PRDX2	VENTX	TANGO2	MYT1L	C10ORF54	GIMAP4	IRF3	CCDC88B	MBTD1	PCM1	TMX4	OSM	BHLHE40	PNP	SLC8B1	TUBGCP3	TRMT10B	EIF4EBP1	DGCR2	PCMTD1	TTLL3	NGRN	PPP3CA	PPP6R2	PCED1B	LIMS1	FAIM2	PGPEP1	SBDS	TRIOBP	TIAF1	RPS15A	PADI2	COBL	PPWD1	PNRC1	PCMT1	RRM2B	KATNBL1	MED7	TECPR2	MTF2	EML1	TCEB1	ENG	MT1M	SCG2	SLC46A1	MACF1	DBI	SRP9	CBR4	ARID1B	PELI2	SLC27A1	ATP5H	HLA-C	NECAP2	PA2G4	ZNF117	ST3GAL5	GRIN2B	TNFAIP8	CD46	PTMS	ATP1A3	ITFG2	RP11-117D22.2	POLI	TBC1D9	GPS1	RP11-960L18.1	NRDE2	DPP8	MIR181A1HG	NHP2	GRAMD1B	PRIMPOL	FGR	CIDEB	OST4	EIF2D	ATP6V1G1	C14ORF159	RFX5	KIAA0355	LAMP1	MSI2	CCDC124	TAP2	CCDC40	RASA1	ATG2B	LSM4	PRDX5	GGPS1	RBM19	SEMA6B	SERPING1	SNX19	SRM	PIGG	LTN1	FAM111A	RP11-597D13.8	CNTN1	ZNF562	TUBA1A	RHOBTB1	MLLT4	SLC4A10	MANEA-AS1	ARRDC1	YWHAQ	PPP2CB	E2F4	ZNF136	TBXAS1	SOWAHD	CHMP2A	ORAI3	GMIP	CLOCK	LRRC4	RP11-114N19.3	ZNF780A	EFCAB14	AP4M1	CPM	ATP1A1	AEBP2	C11ORF71	CLTB	PLCB1	TEP1	SCN8A	RP11-756G20.1	CCDC117	NKTR	ERBB2IP	RSAD2	TOMM20	JMJD1C	MAP3K5	RCBTB1	HDHD3	LILRA4	BAALC	PRUNE2	TOLLIP	XRN2	PSMA2	IFNAR2	RP11-750H9.5	KCNE3	ZBTB40	RNF135	SP1	ZNF141	PRIM1	ERBB3	FCHSD1	C9ORF114	AASDHPPT	TCEAL1	ATG7	GABRB2	CLSTN2	NPY	RAPGEF5	LEMD2	ZMYM4	ZNF37A	EMD	RP11-480C22.1	C4ORF36	BAIAP2	IFNE	ABCA1	GNPTG	RALY	PLIN2	INPP1	ZNF514	ECHDC2	TMEM39A	CLHC1	RABL2B	CCL5	TAZ	HHIP	LY6H	KLC4	NDUFAF7	PROCA1	PI4KB	PPP1R21	TBC1D13	CRELD2	MAML2	ACOT7	PDE1A	CDK5RAP3	CBX7	TMEM51	HERC2	PPHLN1	AK3	HSPA9	PPP2R3B	TP73-AS1	LIG3	TRIM38	ZNF559	CDK11A	NDUFB5	UBA52	RP13-1032I1.7	TTC37	TMBIM4	FAM107B	CCND1	TFEC	F13A1	TMUB2	ARFIP1	AF127936.9	MPEG1	HLA-F	CD7	ZSCAN29	GABPB1	ASPHD1	HIST1H2BH	ERP29	WIPF3	MSL2	PEX6	PRR14L	CDC25B	OTUD6B-AS1	PPID	PLEKHA2	ZSCAN16-AS1	SH3GL1	C16ORF45	GINM1	TNFRSF10B	BICD2	BLMH	KIFC3	CPSF7	RSF1	TACC1	CCL20	PTCHD4	ARID3A	ZER1	ARMCX6	GUCY1B3	CMTM6	CCR1	NDUFA12	GPR162	SLC46A3	TTC14	ARL2	OSTM1	IKBKB	ATP5G3	FIS1	GORASP2	NCK1	BBX	ACTR10	HDAC10	ZMYM3	GUK1	CYP4V2	GNPDA1	ZMYM5	SULT1A3	TMEM150A	UQCRQ	RGL3	FAM175A	UBE2L6	FRRS1	MTHFR	ZDHHC3	JAM3	HPCA	RP11-67L2.2	NARFL	ANKRD40	RAB31	RPL34	HDAC2	ATXN3	AGK	USP40	FLVCR1-AS1	SEC61A2	RPS6KA5	FAM168A	UNC5B	NIT1	MAN1A1	PNMA5	ILF3	CBWD1	GDI2	TUBB4A	HPRT1	NDUFB7	DAAM1	HERC3	ST5	ALDOC	RP11-554D14.8	RENBP	CDK18	ITGB2	TCEAL5	LINC01184	CRTAP	RP11-156K13.3	GOT1	HSD17B7	SERP1	DHRSX	PRRG4	SIGLEC1	CNDP2	ST8SIA3	LDOC1	CLIP3	CARNS1	DNAJC28	HELLS	HSD17B12	NELFE	ELF1	VIPR1	MBD5	CARD19	VMO1	SNCG	GLRX3	LRRTM2	SLC17A5	CD300LF	HEATR5A	CTXN1	NCSTN	FERMT3	CEP120	DCP2	ZCCHC11	RP11-83A24.2	SPRY2	AC006129.1	MESDC1	RP11-24F11.2	DUS1L	PER1	NAPA	LINC00996	GSTK1	MSH2	DIS3L	ARPC1A	BCDIN3D	TMEM143	TBCA	CUEDC2	SRGAP2C	IP6K1	TSPYL1	PBXIP1	RP11-1000B6.8	ANKRD13A	ZCCHC3	MBIP	DDX27	MUTYH	RNF170	C2CD3	NDUFS6	SPTLC3	TBCB	IER3	ARHGEF3	GHRL	LMO1	HMGXB4	FZD3	CTR9	SERPINB1	OSER1	IQGAP2	CASP10	SIGLEC7	ATP9A	KIAA0430	TRMU	SIRPA	FRMD8	LYPLAL1	MIB2	HPS4	ACACA	ARGLU1	G0S2	RAB33B	RBM5	PDIA4	QSER1	LAPTM4A	MROH1	EXOSC10	RCAN2	UBE4B	TIMP2	SNAP91	CHD6	MAP3K10	LINC00891	MRPL52	TMEM179B	MCM5	HEG1	PIP4K2A	MYCBP2	TRIM2	GOLPH3L	MID1IP1	COMMD3	TM7SF3	RP11-401F2.3	NRXN3	UBE2Z	MINOS1	MOB2	CCNG1	M1AP	INTS6-AS1	SLC12A6	BNIP3	MTX3	SAMD12	PAOX	RP11-398C13.6	RPL15	RAD52	RNF187	HIST2H2AA3	ACAD10	GABARAPL2	C11ORF31	CRTC1	C14ORF166	DAP	NAA38	BCAS3	CD99	NUDT5	AAMP	COMMD6	C2ORF68	RP11-582J16.4	IPMK	SLC7A1	CSRNP3	ABCE1	NSG1	MYO18A	OS9	HIST2H3D	PRR4	ZDHHC20	GS1-124K5.11	CCSAP	ATL1	PYGL	CH507-145C22.1	KIAA1107	FAM120A	ZC3H14	SLC35F5	VRK2	WHAMM	TRBV12-2	AATF	CRYM	HELB	RAB11FIP3	ATF6B	ARHGEF11	AZIN2	ARF3	DCP1A	ENPP4	NPDC1	ROCK2	GCDH	GPS2	SH3BP1	FAM21C	SFXN3	CEP70	RBM14	GGNBP2	PCYOX1L	ADNP2	DIDO1	DENND1B	KBTBD12	AATK	ZKSCAN1	FAM110B	PPP1CB	MIR22HG	SEMA6A	RNF217	RASA4B	ABCG1	EPB41	ABI2	UMAD1	PGD	TCTA	IP6K2	HOTAIRM1	RGP1	TPST2	FAU	STX2	LRRC8C	CEACAM1	TBRG1	NF1	LEPROTL1	RPL11	ULK1	IL4I1	MTHFS	CREBBP	ARID4A	ABHD17A	SF3B4	REPS1	DOCK9	PANK2	RP11-284M14.1	PHYHIPL	CLEC7A	MYLK	NUP93	LRCH4	IKZF5	ARF1	UBAC1	MRPL34	AARSD1	MTURN	INPP5F	CDK6	TMED2	PARP9	RPL9	AP003774.4	RBL2	B2M	MRPL3	CLSTN1	CADM1	CD247	TNFRSF14	SYPL1	USF3	GPT2	TSC1	STAT2	OSCAR	TOPORS	PKD2	SLC35A3	METTL2B	C12ORF4	RAB3GAP1	ZNF782	RP5-894A10.2	NRP1	CCDC25	PPP2R5C	PRR18	NIPBL	NOL4L	RBM23	SNAP23	NCLN	SETD4	RALGAPA2	SWAP70	SYT13	CBLB	GTF2IRD2	NEK3	DDX58	HIST1H2BD	CCDC85B	DCAF7	FLCN	CADPS2	PPP1R2	CUTC	MRPS25	ZNF22	UNC80	SLC25A53	DDRGK1	ZCRB1	RP11-1094M14.11	FAM73B	ARPP19	RNFT1	EFHD1	CDKL5	FO538757.2	KAT6A	SV2A	ITGAL	PBX1	SLC31A1	ZNF484	CEND1	MTERF2	ABCB7	STX17	AC098823.3	SMAD7	CPSF2	MYEOV2	MTDH	MPV17	HGS	RPA1	TLR1	IL21R	IQSEC2	NFKB2	B4GAT1	ERVK3-1	SRSF3	ZBTB1	FAM21A	HBS1L	TRA2B	AGPAT4	TMOD3	METAP2	UBE2H	COL8A2	MBOAT7	SLC2A8	CYP20A1	AKIP1	RABGAP1L	ACBD6	SESTD1	CTD-3252C9.4	GRIN2A	HSPA4	KIAA1033	NUDT16	CTSB	PEA15	KLHL6	LRRK2	TSPO	LMO7	TPP1	AHCYL2	NHLRC3	LTA4H	TSPAN32	ELF2	ATP1B3	DNAJB6	FAM134C	CUL1	CLASP1	NRF1	TFCP2L1	PSIP1	PALD1	CECR6	SLC4A1AP	ABHD3	ACTA2	CHUK	XPC	HPS1	BLOC1S1	TPTEP1	SUCLG1	MKL2	NFYC-AS1	RFX7	GRINA	RPS16	YY1	C1QA	EPOR	SCIN	SEC22C	HELQ	RNPEPL1	UPF3A	STXBP5L	ZNF24	YIPF3	SECISBP2L	MICU3	MRPS5	KCNJ2	OPA1	FEZ1	RIC1	FKBP15	CBWD2	GOLGA3	C8ORF44	LASP1	RP11-337C18.8	NDRG4	EML2	RPSA	WDR48	WASH1	RP11-834C11.4	MRPS27	NOP2	ERF	LAMP2	CHIC2	COX10	CAMTA2	RFX3	GATAD1	CEP95	MAP4	SCG3	TLE3	TRERF1	SNX11	CALHM2	DDX39B	RAB6B	SAE1	ELAVL2	MIR210HG	ATG3	COPZ1	C3ORF38	VPS54	NRN1	SPICE1	PLEK	BRCA1	FHL1	PDCD5	RELA	ATG5	CLDN15	IRF9	VARS	ATP6V0A1	RP11-112J3.16	PLD3	CCDC174	PPP1R9A	RP11-418J17.1	APOBEC3F	IER5L	TTLL5	ENGASE	FAM222B	ZEB1	ENDOV	AMT	RNASEH1	SON	CLEC4A	GAS7	ZNF292	DUSP6	POLR2F	BET1L	CXCR4	CCDC112	SSPN	NEGR1	MCPH1	CLTA	GNL2	CLSTN3	MTERF3	PCNT	ARID2	CCDC159	SNHG9	MIR181A2HG	SMARCD2	SH3YL1	C22ORF34	NPM1	SEC31B	KCTD10	ZNF652	USP8	SPNS1	DPY19L4	PREX1	RAB27B	PIAS2	DEDD	LRRC8B	CADM3	OXCT1	RGCC	LARP1	BAG5	CASP6	NOTCH2	TMEM70	CSF3R	AKIRIN1	ARFGEF3	PLPP5	GPRIN3	CLDND1	PNPLA8	NKX6-2	IFRD1	CMTM5	RUFY2	ETNK1	IGF1	SNAPC4	GON4L	USP48	TCF12	CDC14A	RAB7A	TNRC6A	DFFB	TLR6	CHMP3	TLN1	MYO9B	MRRF	PCF11	FCGR2A	SNRNP70	CNST	SCCPDH	SEC24C	ACP1	LIMCH1	KIAA2026	EGR3	SOS1	ADAT2	IMPA2	RHOG	RBM25	ARRDC3	KCTD12	APOO	GCFC2	ANKMY1	UROS	TK2	KCNJ5	TMEM19	EDC4	IL1RAPL1	LYRM5	RP11-533E19.7	GNAI1	CD63	RP11-297D21.4	RP11-268J15.5	MARCH6	ZMYM6NB	LPCAT1	UNC13A	FAM217B	GNB5	UBE2E3	SLC35E3	RC3H1	COPG1	FBXL15	SDF4	EHMT1	CSTB	GUCY1A2	COA1	ANKRD37	ZNF706	SMARCA1	DAD1	PARVG	CAMK2G	TRIP4	HARS	MAFG	H2AFZ	IKBKAP	NAA30	PRRC2B	ARHGAP21	ZNF529	POLR1C	CANT1	GSDMD	TMEM55B	KNTC1	RAB3IP	FBXW7	MSR1	PCSK1	DYNC1I2	HDAC7	RP5-1074L1.4	DYNLT1	GDPD3	KDM1A	SCN3B	C2ORF49	UNC13D	ZCCHC2	SNRPE	LYN	SAMD4A	GUCD1	COL4A3BP	GNAI2	RBM4B	HNRNPD	ZDHHC17	TARBP1	CARM1	THAP3	ZNF426	GIMAP6	RINT1	ADAM9	OAZ1	MTAP	RAB11B	SHMT2	SLC7A7	TOM1	TMEM131	NDUFAB1	ZMAT1	FAM173B	MEAF6	NCKAP1L	DDX39A	MED1	RAPGEF6	TIGAR	SLC30A1	LATS1	TRMT11	MON1B	DEXI	PDIA3	C20ORF194	RPS6KB1	FAM91A1	PDE1C	RNF216	PPP1R11	EPS15L1	CLEC1A	LMNB1	RABAC1	C19ORF52	TSPYL2	CCDC125	CTC1	RPS6KA3	CLEC11A	SLC37A4	INTS3	UBTF	SAMHD1	FLJ37453	RSL24D1	MACROD2	DCAF17	ANKDD1A	ANGEL1	PPP1R35	PIK3CD	RIF1	VPS13D	LRRC58	TCEAL7	GABPA	TMEM120A	STARD10	TCEAL6	HSPA2	ZSWIM7	TYROBP	ZNF536	UPF1	C16ORF70	WBP2NL	SGIP1	SAP30BP	SDF2	MIAT	ITPKB	NDUFB11	PRDM2	TRAPPC8	CAMK4	CCDC90B	DHTKD1	WDR26	RASA3	IL10RA	RP11-1055B8.9	ARFRP1	GMCL1	SCMH1	NDFIP1	MAX	TERF2IP	MGME1	SAP30L	LYPLA1	TPT1-AS1	C16ORF86	AURKAIP1	ZNHIT1	SPATA13	CTSZ	ZNF841	DGKI	INA	CH25H	FAM46A	CLN8	CORO1A	THTPA	KIAA0226L	LCORL	ZNF546	GPATCH8	ZMYND11	BANF1	DNASE2	PDE8A	TMEM14C	EEF2K	SLCO1A2	SPATS2L	VBP1	CIAPIN1	AVIL	SEC24D	RP11-154H23.3	CYBRD1	ZNF354A	UEVLD	RPS14	SLX4IP	RNASEH2C	PHYHIP	ST3GAL1	PTGER4	RIN3	RHBDD2	SLC25A3	HIST2H2AC	IL11RA	TMED8	CPE	PIN4	U2AF1L4	ETAA1	TIMM13	KANSL1	SMC5	RUSC1	ATAD5	KLHL18	IFIT5	DDX56	BEX4	MAP7D1	SGSM3	RYR2	CTSL	NSMCE4A	ALCAM	PANX1	PAN3-AS1	SAMD9L	ATP5J	PSME4	MZF1	CD9	UBASH3B	HIST1H2BJ	LAMTOR1	TEX264	BCL2L1	PLAGL2	MAP3K11	FMO4	SNW1	USP14	MRPS7	PLD2	UGP2	FLT1	ITGB5	ULK2	LAMTOR2	AC003090.1	ZNF483	RP11-1275H24.2	ATP6V0A2	GAS2L3	SMARCE1	ATP13A1	PHTF2	SLC22A17	DDAH2	KB-1507C5.4	MTMR14	P2RX1	NPC1	NDUFB2	KAT7	TRIM13	DHX40	TMEM223	GIN1	B3GNT5	SAFB2	GADD45GIP1	ZCCHC8	CISH	ATP2A3	TSIX	ADGRG6	OGFR	DYNLRB1	THBS3	RMND5A	ATG14	CD226	TTYH1	TRPT1	TPM4	RP1-40E16.12	RHOU	CCM2	TUBB4B	PSMD5-AS1	CHCHD3	ABI1	FAM127A	UPF3B	IMMT	RAF1	S100Z	FAM134B	RAB6A	NEFM	KLHL42	CTDSPL2	ATP6V0E2	IREB2	RRAGC	COMMD4	RASA2	KIAA1109	LMTK2	RAC2	GTF2H1	SUPT16H	APOPT1	RP1-197B17.3	ANKRD36	PAQR6	PNPLA7	HAVCR2	INTS8	DNAH1	CXCL10	NUCKS1	MRPL20	TTC8	TMEM258	FAM198B	CCDC130	ZNF880	LRRC16A	HSPA12A	TOR2A	SYF2	DOT1L	KDM4B	RP4-669L17.10	BMP2K	CHD7	CTD-2049O4.1	FAM219A	SPTSSA	TMEM60	SPPL2B	GABBR1	SBF1	RP11-305L7.3	SND1-IT1	ASPA	LPAR1	RP11-214N9.1	ARRDC2	FAM212B	ZNF273	HDAC4	RAB30-AS1	C2CD2	SEPT5	PLPPR4	CD83	RP5-1112D6.7	ZYG11B	RFC3	TNFAIP8L2	ACAP1	CNOT8	CARD6	SAP18	ATP2B2	GIGYF1	RP11-629O1.2	ASCL4	CIZ1	TTC17	FPR3	AP2A2	HIST1H4H	FNDC3A	PPP2R2C	SURF6	CNN3	PCDH10	SREBF1	ZC3H7A	TMC6	GTF3C1	EXOSC6	CPSF1	ANP32A	HSPA1B	CSTF1	LRRC37B	NPIPA5	KLHL17	ADARB1	NAP1L1	RGS7BP	RSAD1	AC069513.4	IPO8	PPARA	TMEM189	RAB3C	TBC1D15	PLEKHA1	MAT2A	AC241585.2	MTMR1	PKDCC	SLX4	MALT1	LONP2	ORC6	NEMP1	SLC6A1	THOC7	PSD3	PTPRE	CRELD1	TSN	RPGRIP1	ALG12	GRASP	SLC43A2	CAPZB	ZBTB33	RASGRF1	TBC1D7	GATM	FNIP1	DDX54	SIMC1	MIA3	PANK3	SKI	ATAD2	PCDH7	NOM1	RDX	AC018647.3	MRPL27	USP47	TRAF4	VCP	EFHD2	SLFN12	COQ10A	CLUH	PWAR6	RAB14	LY96	ATP5L	LETM1	IRAK4	GNB1	ZNF721	PRDX1	PTPN9	RTF1	FBXO30	CSNK1E	SIRT1	YWHAE	DZIP3	UBQLN2	PIGBOS1	JAK2	HLX	DOCK11	HIST1H2BG	AFTPH	AGO3	CD274	SDAD1	HHEX	TCEANC2	PAG1	FBXO38	CDH19	MCM8	PDIA6	PHF14	DIRAS1	REEP5	SLC35B1	NIPSNAP3B	GNL3	MYH9	SP3	PTGR2	LSG1	PSMB1	KIDINS220	FLVCR2	ERMAP	SFXN2	FAM133B	SAP25	SCOC	NIPAL3	KCNQ1	ACADM	WWC3	TBX19	FAM212A	SLC44A2	AKAP17A	BANP	DPH6-AS1	RP11-159G9.5	MAPT	ZBTB26	DNAJB1	TMEM144	C4ORF19	C8ORF46	RFWD2	KDM4A	TMEM251	FAM118A	RXRA	PSMD8	ZNF600	WDR60	ATP1B2	LRCH3	NAA25	GPX4	CYB5D2	TET3	POLR2B	PLEKHJ1	OCLN	GART	ARPIN	IFT20	NDUFC1	PDK4	OSBPL1A	KLF16	RORB	TUBB2B	ADRB1	SS18	FAM214B	ELAVL3	TUBA4A	ZGRF1	DGKQ	NDUFV2	PSMC3	CDH13	CCDC14	MYO1F	MRPL36	MAN2A1	KLF7	ARSB	CIT	C18ORF32	RPUSD3	PPP1R12A	TMEM68	BCL2L11	RP11-1017G21.5	ABCB4	PSD4	RNF24	MYO10	ZNF248	C1ORF43	ATP6V1H	MTSS1	TMEM220	YAE1D1	SH3BP5	FUT8	PFKP	RNF181	ZNF527	EDA2R	ARID4B	PML	RP11-390P2.4	RRN3	TMEM173	CHTOP	FBXL3	B4GALT4	GAD1	ZNF532	CH507-236L23.1	SNX1	APOC4-APOC2	ZNF345	RPGRIP1L	MLYCD	SAT2	C5ORF45	TMEM115	NMNAT2	GPBP1L1	AP4B1	DERL1	FAT3	CPB2-AS1	TNFRSF11A	ATP6V1C1	HMGB2	B3GALNT2	MDN1	MPST	RELB	STXBP6	PPARD	ZNF493	TLR5	SNX17	GTF2I	TSR1	SELM	MRPS10	DSCR3	CNKSR2	MS4A4E	CASS4	GEMIN7	NTM	PIEZO1	ODF2L	PRKAG1	CLK3	RBM22	PCP4	TPD52L2	FBXO41	TCHP	LRRC8A	MRPS34	ABCA5	TUBGCP6	SRSF1	SEC31A	TYW5	BCAT1	CKAP2	ATG4B	RP11-379K17.12	MCTP1	ZNF331	MYL12B	MGAT4A	SNRPF	OXSR1	SYNRG	SFXN1	INF2	FAM84A	POLB	NLN	TDG	THRAP3	TMEM175	BCAS1	YARS2	MXD3	MOB1A	APOC2	NCOA2	CLIP4	RP11-707G18.1	HEXB	PNMA1	RPL18	SNRPD1	CACNG8	AATBC	THOC6	CDC23	ADPRH	PSAT1	ANO10	HYI	ZSCAN30	PRKX	EIF2AK4	PID1	GANAB	MRFAP1L1	PHACTR4	TSPAN13	LINC00969	ADCK1	DPH6	BTRC	FAM122B	ULK4	INPP4A	SLCO2B1	DHRS3	ZMAT2	RP11-472N13.3	ZNF260	ABHD15	ZADH2	NASP	RANBP9	SGF29	OTUD4	CTD-2017D11.1	TGIF1	STK11IP	ZRSR2	KIAA0556	DHPS	ZNF101	SNIP1	FAM134A	AKAP6	TOPBP1	VTI1B	KLHL9	ZNF812P	LINC01125	TMX1	SCN1A	RNF146	SPG21	PGBD2	ZNF76	RP5-864K19.4	RPS6KA1	NOVA1	GNAS	CBR1	PRAM1	ZNF664	TIMM17A	TMEM222	ANXA5	LTBP3	ERLEC1	CRLF3	PMPCB	TRAK2	CIR1	GNG10	CUL2	NAT8L	ANKH	L3MBTL1	MAGI2	NCK2	TTC19	MYO1E	ETF1	HNRNPL	SLC25A25	LARS	TNPO3	CHKB	GCLC	NCOA1	RPL7A	NUP160	DNAJC15	RP11-692D12.1	ALDH3A2	KCND3	MRPL14	DYNC1I1	GPR89B	NOLC1	PDGFC	RNF19A	PHC2	C1ORF115	MAP4K3	LRRC28	C9ORF142	AGAP1	SF3A3	SIRPB2	RALB	LIPC	GTF3A	SREK1IP1	AGO4	TIMMDC1	RBM45	RASGEF1C	SIGLEC14	LRRC14	SMAD6	ANKRD50	GRAMD3	RAB27A	ZFP3	MAP2K3	PEX14	ZFP90	ABHD13	AP3S2	ZNF181	CGNL1	NUDC	NCDN	KIF20B	GMPPB	BISPR	ZC3H8	RP11-35G9.3	GLUD1	CTB-55O6.12	SGK3	DESI1	COASY	COX14	NCKAP5L	NOL12	VEZT	TMEM255A	VPS45	PMPCA	MEF2D	MPP1	CD44	TTC32	GBGT1	TRIP12	ZNF131	C22ORF39	POLE4	FAM65B	ZNF12	NEK1	CHDH	KBTBD11	TMEM208	CPEB4	SERINC5	CLVS2	STOX2	SERPINB6	C21ORF62-AS1	C9ORF3	RUNX2	NLK	EPC2	PHC1	ZNF644	ISCU	CHAMP1	CCDC71L	RP11-231C14.4	NAP1L5	IDH1	TSPAN5	MAZ	NUTM2A-AS1	MFSD1	TAP1	MYADM	AP3M1	DGKB	GBP4	MAPRE2	SETD2	PSMA6	DNM2	ZNF793	NUDT17	ZNF691	PRMT5	ZNF836	NEIL2	KIAA2013	NCL	SLC25A4	ARL6IP6	ZMYM1	HIGD1A	ADAMTS4	SNX13	RCBTB2	IFIT1	CAPS	DNM3	DCAF12	HUWE1	SEZ6L2	DLGAP1	YY1AP1	ZC3H18	QKI	EHD4	ZFY	TMEM30A	SPCS2	IFITM1	TRIM25	CEP41	BCL10	LEPROT	AIM1	TMEM199	RAD23A	UPF2	CASP8AP2	PGM3	SET	EFR3A	UNC45A	CAPN2	SAMD1	BTK	NOP58	PYURF	ACAA2	HIST1H3H	SF3A1	BTBD9	C7ORF26	PDXK	ZMYM2	NBPF19	APTX	ZNF84	PIK3AP1	KANK2	WDR37	CRYBG3	MDM4	SEPHS2	PGGT1B	ADGRL3	CDC14B	PARK7	UBE2V2	GABBR2	AGL	TUBB3	ATP5G1	WHSC1	WRB	SERPINF1	UGGT2	TDRD3	DUSP10	IMPACT	PLEKHA5	ALDH1A2	MNT	DAXX	RPS28	UBE2K	RP11-355B11.2	METTL15	TRAFD1	CCT3	MERTK	GPR132	PAK2	SEPT6	WDFY2	SNX27	PTPN13	AKAP13	LANCL1	MRPS18C	TGFBI	IFT57	IFNLR1	SNRNP35	TMEM192	WDFY1	MBTPS2	CDKN2D	ISY1	CEP128	RIC8B	TGOLN2	KDM7A	WNT5A	TFG	LL22NC03-2H8.5	FAM215B	PRRT1	FAM3C	CRIPT	NFRKB	CHD2	WNK3	APPL1	PFKFB4	VPS37B	TMEM138	NUP50	GNLY	SLC30A5	C1RL	ZNF747	SLC12A2	AKAP9	EDIL3	HEXIM1	GUF1	C21ORF33	BLZF1	POGK	HEATR6	EHBP1L1	ZNF302	MTFMT	NARS	CABP1	RORA-AS1	ORMDL1	SCFD2	FAM63B	CD2BP2	EFHC1	RRP12	NBPF9	PAPD7	GBP1	SEC62	EIF5B	LIPT1	CLMN	TRRAP	CCDC91	LPCAT4	PHF20	SYT17	RBMS1	KIAA1919	RP11-66B24.2	EXD3	KLHL5	GBP2	TNKS2	RP11-802E16.3	KDSR	RP5-1031D4.2	SMIM4	C1RL-AS1	ZNF891	EIF2B5	NOB1	RP11-344B5.2	MRPL51	ZNF737	BOD1L1	PRICKLE3	PPA1	PHF2	DENR	DBT	RBMS2	TOR4A	SC5D	SHKBP1	MAEA	VAMP4	ZNF121	RFNG	ZNF318	SVBP	LINC01272	SSPO	PACSIN1	FBXO7	NPIPB3	PXDC1	CDC40	BAG4	MS4A6A	UBE3C	AMFR	PKIA	MAP4K1	GPX1	SLC16A1	AGAP9	MRTO4	BICD1	SLC6A8	AASDH	MYRF	METTL22	GIMAP5	GPR161	TRAPPC2	UBXN4	ATE1	LRP2	UNKL	POLR3B	INTS1	NGEF	AGPS	TCAIM	ARPC5L	FOXP2	NUDT14	ZMYM6	EIF2S2	EEFSEC	POLRMT	TAX1BP3	CDHR1	PKNOX1	UBALD1	ZFP91	VPS51	RP11-97C16.1	SPTBN4	FEM1C	ZXDC	SNU13	USP11	MAP7	EML3	SMUG1	F8A1	TSGA10	ERGIC2	IGKC	SURF2	ANKS1A	MEMO1	TRIM52	NUP214	PSMB3	AIF1	C1ORF112	PRPF31	TYW1B	TNFSF13B	B3GALT4	SCAMP4	COMMD7	SYT16	SRRM4	KALRN	NCAM2	ASXL2	KRIT1	RPS6KL1	ICA1L	ADHFE1	NRAS	STK32C	GTF3C3	DAG1	MIR646HG	DIXDC1	DHX8	MAP2K6	ZNF655	TFE3	SDK1	POLR3H	PBX3	WDFY3	COX20	RPS21	FOSL2	PFDN1	NPIPA1	APRT	SMAD4	SASH3	EDEM1	LPL	YIF1B	IL15RA	TCTN3	SOAT1	CTNNB1	NBPF12	ENPP5	OAS2	TGFBR1	AHRR	MCM9	KMT2D	AMDHD2	PTCH2	NFATC1	TRAM1	PHACTR1	RPS6KC1	PPM1A	SOX2	CHFR	OTUB1	ATAD2B	UBA5	LINC01356	CRKL	PPP4R2	SUMO4	FAM117B	NR2F1	ANKRD26	MANF	RP13-580F15.2	WDFY4	TAF4	SPTY2D1	XRRA1	SEMA4C	ANAPC5	TGS1	PTP4A2	PIK3R4	USP12	ZNF726	ATP6V1B2	ZNF142	ZNF236	RRP7A	KIAA1715	BSN	RPL10A	ABL2	PIK3R1	NACAD	RNF11	SLAMF8	SRGAP3	ZSCAN2	TDP1	SLC25A45	SULT1C2	SLC25A1	SPTLC2	BRSK2	KLHDC1	DGKD	MRPL32	ZNF335	RSU1	ARL17B	GUCY1A3	PLA2G7	FLOT2	PIP4K2B	TMEM130	EAF1	ZC3H7B	FCGR2B	TSPAN15	RFESD	GDA	RAP1GAP2	SLC35C2	GCC2	PIK3R2	RBM4	LCAT	UNC119	DFFA	PGBD4	TENM4	RP5-1092A3.4	FAM120AOS	CCT2	BBS10	ADCK2	PMF1	SUN2	C1GALT1	UBE2O	IQCG	EIF2A	NOL8	AFMID	LAMTOR5	ARMC7	GAS6-AS1	TOP3B	PPP2R4	C1QBP	F11R	LMAN1	ABCC10	GBP5	BVES-AS1	TMEM236	WDR90	ZBTB43	FAM175B	ABR	SRGAP2-AS1	CD22	POLR3A	DDX6	GEMIN8	CABIN1	NALCN	CPSF4	GALNT1	TMEM205	RP11-798M19.6	GTF2F1	KIF19	LINC01094	UBE2E1	SYBU	IL18BP	MAPKAPK2	PPP1CA	USP38	ZKSCAN5	LAS1L	PATL2	RQCD1	TRPV2	RIMS2	SAMM50	RTN2	MCTS1	LMO3	PPP1CC	RSBN1L	ZMIZ1	CBFA2T3	SNHG12	NEU1	ZNF764	TMSB4Y	ZKSCAN8	TALDO1	RFPL1S	PYROXD1	DHRS4	DGKE	JUP	FBXW4	C7ORF60	TPP2	NAA16	UBE2J2	CDC16	CACNA2D1	RIMS1	MAP3K3	DTNA	IGSF11	FCAR	SIPA1L2	RPL5	PPP1R18	DLEU2	BBS7	TSPAN3	BATF	CTD-2020K17.1	ATXN7L3	GNA15	SH3BP5-AS1	CRIP2	TMEM44-AS1	ATXN7L1	LBHD1	INTS4	VNN2	OLIG2	SPPL2A	TMEM69	SGPP1	CREB3L2	METTL13	RRAGB	CARD9	IFI30	LRRC69	C11ORF80	OGFOD3	ARSK	NUDT6	ZNF799	ABHD16A	CEBPB	TAF8	SLC35D1	RFK	TXNDC16	APLP2	TMEM177	ARL6IP5	SERAC1	GABRA4	MGA	MYO19	ZIM2	ZNF703	BMS1	TEX261	TSPAN31	ADCY7	ZNF789	PIH1D1	GS1-124K5.3	TXLNA	KLHL32	TNKS	RP11-554D14.6	PMVK	C5ORF24	C19ORF43	OGDH	APEX1	MITF	C10ORF10	GBA2	CAMSAP2	FAM177B	STARD5	NIF3L1	DUSP8	GMPPA	CTPS1	ZNF85	PHF10	PDCD4-AS1	FKTN	PISD	ANKRD28	ST6GALNAC3	GARS	PYGO2	ABHD8	AMY2B	MTF1	PDP2	RP1-257A7.5	RP11-930P14.1	AHCYL1	RP11-166B2.8	ARPC2	YEATS4	CENPF	SUPT20H	OPN3	PPP1R37	NFATC3	UGT8	PIK3CA	LIMD2	TRIM41	GOLGA8N	EXO5	SATB1	ENAH	PPIH	DHX34	RBM47	C6ORF106	DOCK7	ATG12	KMT5B	NOSIP	SOGA1	KRAS	LPIN2	COL16A1	EXOSC8	DMAP1	HELZ2	MATR3	GLYR1	TMEM117	VPS50	PPP1R3G	HK1	CETN3	DDX23	RPL6	IMPDH2	DISC1	MARK2	RAP2A	CACNA1E	FKBP1A	SCAF11	IFIT2	ARHGDIG	FAM76A	ZFYVE27	DPM3	PCOLCE	ANKHD1	AMER2	MARVELD1	ICAM1	CHD3	RBP4	PPP4R3A	ADD2	MED17	C19ORF60	RWDD4	COMMD1	GDE1	PDCD6	ARAP2	CLPX	EBLN3	HDAC11	ANAPC4	MPZ	TMEM206	RP11-708J19.1	ADIPOR2	EEF1G	TMEM35	COPS6	BOP1	PER2	FLI1	COG6	SPAG16	DRG2	RP11-488L18.10	IFRD2	RALGAPB	SVEP1	MAP2K1	ZNF700	CEACAM21	EMSY	PRR3	KBTBD7	TBK1	HLF	MT1F	HACE1	ERO1A	P2RY8	GFOD1	ARL6IP1	VPS29	IK	PXN-AS1	RP11-71N10.1	WDR5	C15ORF57	ACO2	SLK	C1QB	PDSS1	IL1RAP	SMIM13	WSB1	COA5	FBXL4	RNF220	PTPDC1	GALNT8	ALG1	CAND1	MSLN	ACTR8	ADGRL2	LINC00844	GALNT15	NSMCE1	MYO6	ARSD	TIPARP	PSMB6	RASSF7	CACNG3	ZNF234	STX10	STK36	TUBG2	FBXL6	HIST3H2A	RBFA	WBP2	DCTN3	RP11-66N24.3	POMGNT1	UBA6-AS1	FRAT2	CNTRL	GSTA4	PFDN5	SPRY1	TMED10	MAPK8IP1	RP4-635E18.8	PDCD11	ADAMTSL4	PCGF6	VWA9	BTN2A1	RNF185	PLAC8	PIAS4	UBE2B	GPR158	BLVRB	PAGR1	SIRT6	CASP3	TMED4	SLC25A5	CENPU	DGAT1	RP11-1228E12.1	HADHA	IGSF10	KLHL28	TGFBR3L	FHIT	MTMR3	C1ORF131	SCARB2	ECE1	ZNF444	PARP2	RASSF5	SLITRK4	PITHD1	MS4A1	TOMM40L	C9ORF72	HERC5	PRMT9	SUCO	IL3RA	DZIP1L	LITAF	HEPACAM	ANGPTL4	ARHGAP24	MAGT1	CPT2	ST14	PSMD7	GREM1	PROSER1	UBE2W	VPS28	METTL14	UBL3	NUP35	DCK	CDH23	PICK1	RP11-1000B6.3	NDUFA6	TMEM263	SS18L2	CRTC3	TRAPPC6A	ZNF7	SPARC	ITGB1	DDHD1	KEAP1	PFKL	DYNLL2	FKBP9	C17ORF67	FURIN	NEK7	TMX2	HIST1H4J	MRPS16	DHX33	DTWD1	HECTD4	SMDT1	ATRX	GRM3	SUMO2	RPL30	LACC1	PFDN2	NUCB1	NFKBIL1	LINC00152	ACSL6	SNX22	PIK3IP1	RP11-932O9.9	TSTA3	ANKZF1	ATXN10	WDR36	EPM2AIP1	AC145212.2	TARDBP	MPHOSPH9	PPAN	C2ORF82	DIRC2	ZNF548	DIS3	TMCC1	PRIM2	C1ORF61	PPARG	CWC27	CCDC69	MORF4L1	CSNK1A1	GSDMB	YTHDF3	CHKB-AS1	FTSJ2	SDC3	RP11-441O15.3	CNOT1	C19ORF70	ARL13B	WAPL	SPATA7	CTD-3116E22.8	FA2H	HDDC2	ZNF283	NOL9	SLC2A9	GHITM	ZNF503	GEN1	RAB10	TRMT1L	THEM4	PPRC1	GAB1	TYRO3	HCCS	KIF27	RMND5B	EZR	EWSR1	ZFYVE19	ADSL	TRPC4AP	WIPI2	TRPM4	ARHGEF12	S100A1	GTF2A2	MFSD8	CHM	RAP2C	GDI1	PLGLB1	THAP7	RHOH	NDUFS7	RP11-218M22.1	DFNA5	IQCH-AS1	ZNF667-AS1	NEURL2	CCDC82	PRR14	MIEF1	FAM13A-AS1	CERS2	AKAP10	LSM14B	ZNF138	ACYP2	REV3L	AKR1B1	AKAP12	EPHA4	FFAR4	ARFGAP3	MRPL9	RNF2	ERV3-1	DST	SORBS3	ATP10B	SCN2B	DNTTIP2	ACTN4	RP11-166O4.6	STX12	STUB1	DPF2	CYP26C1	EIF3B	RPS6KB2	PSMG3-AS1	ADGRG5	PNN	NKIRAS2	SNHG21	TPPP	KCNK13	MED31	HS3ST1	CNOT6	LIG4	C3ORF14	RP11-386I14.4	RNF213	HSPE1	EPHB6	RASD1	ECH1	GMPR2	KDM3A	ITGAE	AKIRIN2	ZNF567	CTNS	ARHGEF2	APOBEC3C	FGD5-AS1	SLC25A46	ELMOD2	PPP5C	PSMG2	NRBP2	MIR155HG	HMOX2	LINC00936	VPS33B	LPP	UTP23	CNPY2	RP11-141B14.1	RPA4	RNASEH2B	LIN7A	SF3B3	CHURC1	APOBR	SPOCK3	CANX	EIF3M	AC004893.11	FAM229A	TMEM168	TAGLN	ZNF148	ZNF385A	TAS2R5	D2HGDH	MIEF2	ZNF3	TRABD	ARL6IP4	YTHDF1	HIST1H1E	ESR1	CNNM2	GABRA2	GSTM1	TRAF5	THAP1	SLC43A3	PSMD6-AS2	SLC35F2	STEAP2	PRMT7	PSMG3	CHD9	STYXL1	NR2C1	SGSM2	UBA6	ARMCX5	PPP1R7	JDP2	PM20D2	ARSG	CRYGS	TRAPPC11	MCCC1	TAPBPL	FMO5	PUM2	ADAM2	KMT2B	TRDMT1	C8ORF76	ADCK3	JPX	RP11-146F11.1	DDIT3	C1ORF216	TMEM160	METTL25	IFITM10	TRIM8	GTF2H2C	UVSSA	TWF1	LILRA1	ZNF788	PBX2	CTTN	UBP1	EARS2	FPR2	SLC25A35	PARVB	LMBR1	YME1L1	KLHDC8B	ATP6V1D	USP10	TFIP11	DCBLD1	RNGTT	UVRAG	XPO7	EIF3J-AS1	CREG1	MIER3	CTNND2	RGS5.1	MAL2	MOV10	LETMD1	SMG7	LINC00339	FBXW11	MLH3	TMEM242	TIMM8A	KCNC4	WDR5B	FANCD2	TMEM187	GAB3	SLC22A23	GRM5	RIPK1	ZNF592	MTRF1	FAM199X	PMEPA1	COX7A2L	MRPS35	NDUFAF3	PKP4	ZNF510	ZZZ3	TESK1	MAP3K13	ZNF646	PPFIBP1	DMTN	FAAP20	C16ORF54	SYNGAP1	CASP2	RP11-88I18.2	COX11	ZNF202	CSGALNACT2	ADH5	STEAP3	XPA	GBF1	RP11-1109F11.3	CENPBD1	ZNF107	CDK8	RP11-127B20.3	ADK	SMIM12	CYB5B	CTSK	NME3	SLC7A14	SLC6A17	RPA3	IDH3B	DGKA	FUT9	PHF20L1	TMEM126B	A2M-AS1	BDP1	RPS5	SCAMP5	RECQL5	OTUD1	ATP9B	IGFBP5	L3MBTL4	TM2D1	SENP6	ATF7	AC142528.1	VAMP7	LRRC7	ZNF711	TVP23B	RP11-114G22.1	POU5F1	ZGLP1	TJP2	CRY2	RP11-1C8.6	AHCY	HSD17B4	LINC00578	SPOPL	VDAC1	SNCA	ATRN	HDAC8	NUP54	GPR37	CTDSP2	SLC8A1	DDAH1	UHRF2	CAPNS1	DTX3	TMEM14A	POLA2	PPP6R1	RCC2	RELL1	LINC01422	PIGH	CCNE2	AMPH	STT3B	ZNF445	CERS5	PCNP	XKR6	PLK2	C9ORF16	RIPK3	CCND2	RGPD6	DHFR	MCM6	FAAP100	FKBP14	GPSM2	PPP1R3B	HENMT1	FPGS	SCLT1	ARIH1	NANS	RPAP2	APOC1	ZFAND6	ANKRD12	CTD-3001H11.2	MRPL30	RP11-884K10.7	C19ORF66	DOCK5	ENTHD2	C15ORF40	NUPL2	DDX41	RPTOR	TSPAN4	RDH11	TIMM21	CSAD	FAM149B1	ZNF391	PDE12	CIRBP	LUC7L2	B3GAT1	TMEM185A	CDC73	TIMM10B	NEK9	AKR1A1	ADARB2	POU5F2	RPRD1A	CCAR2	MFSD9	NXF1	DNAJC11	STARD3NL	COQ7	PYCARD-AS1	FBXO28	TMEM184C	HSPA6	EIF2B3	SEC23IP	ERCC8	SSR1	ADRBK1	IRAK3	ELP3	CNOT3	RBCK1	CYTH2	POLR1D	ATP8A2	FSD1L	KDM8	PARM1	CNOT11	MYEF2	STON2	PTBP1	IFT81	ATP13A3	PIK3CG	SYT5	SPIDR	RC3H2	PUS10	TP53I3	MLST8	AGPAT2	IGF2R	ATXN7	GAS6	E4F1	HNRNPH2	TMEM150C	MAP4K2	ETFB	UBAP1	POM121	CLPB	RANBP3L	RP11-345P4.9	IKZF2	GBP3	KIF3A	TMEM41B	PTN	ZAP70	BABAM1	SRSF11	NVL	LRRC37A2	MRPL24	GCSH	KAZN	ITM2C	ZNF780B	POMP	CEP85L	LIPE	CEP192	NAP1L4	SP2	FTSJ3	RP11-452F19.3	RP11-168O16.1	CERK	RP11-53O19.1	FIRRE	FOXO3	LINC01529	PLPP1	BORCS7	EGLN1	ADSSL1	PAQR5	UBN1	CTC-246B18.10	CYP2U1	ZNF512	RMDN2	CTNNA2	WDTC1	PWP2	ANKS3	CFD	SYN2	ZNF212	WIPI1	SGTB	CITED2	MIS12	GRK5	AC007038.7	REPS2	TNS3	ARHGAP8	RPS7	OVCH1-AS1	KPNA3	GALNS	C11ORF54	ZFAND3	MORC4	CYP46A1	KCNJ10	CADM4	MPP2	NT5C3A	UQCRC2	TARS	PGRMC1	RPL18A	NCF4	C19ORF25	RP11-137H2.4	FXR2	PNKP	DSEL	SLC9B2	EXOC1	LSM10	SHC1	RAP1GDS1	DDB1	SP140	FLNA	MRPS33	VPS37A	UIMC1	MORF4L2	NDUFA2	ZFPL1	ACP5	ZDHHC13	POLR1A	HLA-DQA1	NICN1	BAZ2A	ITGA10	SPECC1L	SPG11	NUP107	PELI1	PAXIP1-AS1	WASF2	MIER1	PILRB	FADS1	DUT	RIMKLB	LUC7L	BRD3	SYNPR	CEP290	GRHPR	HCFC1R1	COG4	HDDC3	TBCC	HERC1	CLEC16A	AC240274.1	XAB2	TRAF6	BRAF	FIGNL1	ST3GAL2	SNX9	SLC39A7	ZNF91	POU2F1	EXOC8	PRPF3	LGALSL	KNOP1	SCAI	ARHGAP23	CCDC146	CTF1	SLC2A13	FUBP1	APH1B	FGF1	RP11-707A18.1	CAPZA2	RSPO2	ATF3	VGF	SIK3	FGD2	TCEANC	ADAR	PRDM1	MEIS2	LINC01301	PDCD10	CCT8	BTN3A2	AP005530.2	ZNF557	THUMPD1	RBM18	RP11-299J3.8	RNF138	HIST1H2AG	C11ORF98	DIABLO	GLE1	RP11-84G21.1	MOSPD2	CELSR2	YIPF4	ZNF124	CEP104	CFAP74	PSMD5	PLCB2	SF3B6	C4ORF27	TIFA	BORCS6	MGAT5	FAM13A	FAM73A	ABHD6	HK2	CYTH1	ACOT9	HID1	HGSNAT	DPP7	MAPKAPK3	ASTE1	CFAP44	UBE2A	BCAS2	DDX11	SLC9A6	SERTAD2	SLC35E1	HLCS	ATP5SL	VAMP3	FARP1	PALM2	NRBF2	AKAP8	SGSH	EMID1	ACOT11	GTF2B	CIITA	TMEM132B	SNX24	TMPO	RP11-467L13.7	NFE2L1	LDB3	GNAQ	WWP2	RAD21	JKAMP	LIX1L	RPS19	MED11	FAM13C	CYB5R1	RXRB	PITPNC1	RPL36A	USP7	ARL5C	SYNCRIP	RP11-334C17.5	PJA1	THOC5	ARHGEF10	RBBP8	UHRF1	DUSP18	SUB1	DTX3L	ADI1	PLEKHM1	CHST15	ARG2	ST18	ELOVL6	EIF4ENIF1	DCAF16	ADORA1	MAGOH	NOL7	DDX26B	TMEM55A	SAMD8	LINC00094	RASSF8	CASC5	ANOS1	METTL21A	INO80	EPHA5	SIRT3	ZNF232	HNRNPA0	JRKL	VRK1	BRI3BP	PSEN2	IKBKE	DDX52	ABCF2	PTPN6	NOD1	CCDC180	UBR2	OBSCN	MAP1LC3B	ZNF280C	PPIL2	CD300E	PIGM	CAP2	MAP4K5	TMEM33	CHMP1A	MAPRE1	SAMD9	ERCC6L2	FBXO2	C12ORF73	DOCK3	ACVR2B	MAN2C1	PABPC1L	KIAA1549L	ZNF678	RP11-410L14.2	UBAP1L	HNRNPA2B1	MAD2L2	ATOX1	BCR	RAB1B	VGLL4	RPL23	CTC-308K20.1	TNFAIP2	SERPINF2	SETD1B	STK16	SERPINB9	PHLPP1	IST1	STAT6	KIN	ANKRD52	VSIG10	C20ORF197	NSFL1C	TTC3	DNAJC3-AS1	STX1A	PEF1	BCAN	LIMA1	REV1	TNS2	IPO7	TP53	CPNE1	FAM20B	SFXN5	C3ORF58	VRK3	SYT14	PIGX	UCKL1	SLC7A6OS	UTP3	ITPR1-AS1	GALC	MFSD14A	ZNF169	EMC1	RP5-1024N4.4	TVP23A	DCTN4	EIF3A	ZNF609	CTD-2371O3.3	COMMD5	TDRD12	PRKCA	RP11-1055B8.3	FNTA	TM2D3	ACSF2	ADD3	PON2	MLLT10	TMEM42	LRIG1	ZNF23	C9ORF66	CSNK1G1	DGUOK	ZNF518A	ANKRD27	TMTC2	C19ORF48	CDKN2AIPNL	RP1-267D11.6	TXNDC12	EIF4G1	MRPS17	RP11-466F5.8	VAC14	RP11-231C14.7	SLC48A1	ZBED5-AS1	CRHR1	PDE8B	SFRP1	ZC3H3	SIAH1	BOD1	LINC-PINT	PRKRA	EPN2	SYVN1	XPR1	CARTPT	RP5-1065J22.8	MPP5	C11ORF68	FABP3	SERPINE2	ATP6V1E2	PPP1R16B	RP11-350G8.5	FOXO4	TMCO4	PAK1IP1	SMC3	SOBP	ESRRA	CCDC122	ZSCAN26	DENND4A	DEF6	PPIG	ZNF830	CFAP36	STAT5B	KIAA0232	MFSD10	SSH3	BCS1L	LCLAT1	TMEM87B	PMM2	SMIM14	UBE3B	NENF	CBFB	FAM229B	PVT1	ZNF595	GSTCD	POLR3C	PPARGC1B	PQBP1	CDH8	TMEM135	ATP2B3	CTNNA3	NPIPB11	SRBD1	TLR3	CUL4B	RUBCN	LIFR	MTFR1L	PFDN4	RABGEF1	CARHSP1	AP002962.1	FKBP2	ADAP1	SNX30	NMT2	DNAJC16	C15ORF52	ROMO1	B3GALNT1	BRD8	GPC2	MARK3	RP1-29C18.9	CLSPN	MAP3K12	DLD	KLC2	FAM216A	PQLC1	RP11-158H5.8	DNAJB14	VIM	ZBTB41	RAB21	ANTXR1	SND1	CHEK1	EPHB2	SLC35B2	NDRG2	ARSA	DHX30	NPAT	BVES	COPRS	FOXRED1	ARID1A	COTL1	NDFIP2	PIP5K1A	RAMP1	PHF23	SMC6	RP11-12G12.7	ARRDC1-AS1	EMP2	PDLIM5	PTK2B	E2F6	GDPD1	TOP2B	DCTPP1	CDIP1	APPBP2	USP3	CAPRIN2	ZNF491	LRRC37A3	RP1-122P22.2	YKT6	COA3	TGFBRAP1	ZNF385B	CLIP1	MRPL50	NUDT21	EFCAB7	NAV1	AMMECR1	DAAM2	PAICS	RP11-346C20.4	RUFY3	NBEAL2	HMGN5	EMB	MR1	RBM38	TTTY14	PRPF6	TTC1	XPO6	RP11-93H24.3	FRRS1L	XXBAC-BPG299F13.17	MOB1B	PIGP	MIR4435-2HG	RABEP2	CXORF23	C16ORF72	CTSF	ACIN1	DPY19L3	CEP89	MARCH5	PDPR	TUBA1C	ZBED5	NAB1	ZNF471	BLOC1S2	RP11-338I21.1	C19ORF24	HCG18	PDRG1	CLEC5A	NOL4	TRAF3IP2-AS1	TAPT1-AS1	ATXN1L	TUG1	TAF1B	RP11-554J4.1	CAMKV	CEP295	IRS2	RPL13	OAS1	STAG3	CLCN3	CH17-373J23.1	SLC38A1	GRIPAP1	SYMPK	LUZP1	ZNF395	MACROD1	SEMA4A	PRKCG	SEMA3C	UROD	PAXBP1	KCTD1	UBAP2L	FCGBP	INSIG1	EBNA1BP2	RP11-353N4.5	ANLN	ARPP21	ZNF10	TRIM9	ENTPD5	RAD51AP1	CDC37L1	FRAT1	MAP3K1	CD2AP	FDX1L	RP11-499P20.2	RANGRF	SERF1B	AGTPBP1	SRP68	BACH1-IT2	LINC01504	CDK10	FAM104B	B3GAT3	AC005363.11	FHOD1	R3HDM1	BCL11A	SRCIN1	GPR135	ZNF263	SNX20	HADH	TMED9	INSR	CTD-2619J13.14	MAPK8IP3	TNFSF8	GRWD1	FAM19A1	MZT1	KLHL22	SEC61G	PRDM4	TF	VTA1	PECR	TBC1D31	GSTM2	CDK11B	PSMB7	MTRF1L	SRRT	GOLGB1	C3ORF70	PPP6C	PLVAP	TMF1	POLL	CMTM3	SLC25A51	KHNYN	USE1	C1QC	ARL15	KIF1B	RPUSD1	HPCAL4	NFIC	AGBL3	GLRB	MKKS	NADK	HAGHL	TAOK1	TROAP	MECP2	PPIE	C12ORF10	ZNF724P	SPG20	WWOX	HSPA1L	IDE	EIF2AK3	ARCN1	CNBD2	ADSS	BRCA2	ME3	ADNP	PLEKHG4	RNF123	DBNDD2	REEP6	CD164	PPA2	TMEM176B	BLM	NR4A1	ZMAT5	USP16	HACL1	RP1-125I3.2	ANKRD42	LIMD1	KIAA1586	C7ORF43	GRIA1	CCNJ	RTKN	CD180	PNMA6A	DPH2	TPRN	SMU1	CRMP1	RP4-773N10.4	MSRB2	TPCN2	TEFM	NSUN4	MED10	MRPL41	TMPPE	TUSC3	HINT3	GATAD2B	MOSPD3	TIMM23	ATP6V0E1	RGPD8	FYN	SMARCD3	APOD	SLC30A7	DNAJC3	C17ORF80	CDADC1	POGLUT1	IL10RB	MRPL55	CLEC17A	ZNF704	FAM168B	CROCC	HCLS1	SSFA2	AP3B1	NSMAF	TNFSF14	MVB12A	ZNF552	EIF3F	GUSB	MBOAT2	RP11-455F5.5	RP11-37B2.1	OMG	TRMT12	DSCAM	ZNF140	HIPK2	PANK1	CPNE8	LINC00657	RP5-965G21.3	RP5-998N21.4	COG8	NCBP2	G6PC3	TSEN2	TXNIP	CSNK2A1	C14ORF93	ENOX2	DCLRE1A	SLC22A15	RP1-179N16.6	KIAA0922	UCN	COLGALT2	C1ORF27	GMPS	MINCR	MED29	DUBR	FAM102B	ANXA1	DHRS4L2	PPM1F	SYAP1	FAM160B2	DCUN1D4	TOMM70A	TCF7L2	PHKG2	FAM193A	RBM15	NAA15	ZBTB4	MAFF	CHST12	NFYA	MED8	CREM	HCG11	DTD1	TAPBP	RPL29	TIGD7	MICAL2	TRIM28	RP11-305L7.1	NAGLU	FAM160B1	RP11-96H19.1	MPDZ	STXBP4	COQ5	DOLPP1	GIMAP2	NR2F1-AS1	IGFBP7	BMPR2	SEC23B	AGAP5	PFKFB2	GNB2	EIF3E	ZNF616	TUBD1	PVR	RP11-66N11.8	IFI27	ELOF1	DPP10	GXYLT1	SETD6	HCN1	FLJ21408	C2ORF74	PAQR7	WDR54	OSGEPL1	GGA3	PCGF5	CAMLG	EXTL2	BSG	TTLL4	KCNIP4	SFT2D3	PIK3CB	LRFN5	SLC35A5	DENND1A	CALR	RIMS3	WDPCP	CYP26A1	UBE3D	RRAGA	PPP1R12B	TMEM39B	H2AFV	PCSK2	YLPM1	IMP3	PCBP4	ZNF354C	RP11-242D8.1	JAKMIP2	LARP6	CTA-204B4.2	RBM8A	MCRS1	SHARPIN	DYNLT3	USP28	HYOU1	XRCC1	GALNT7	ESYT2	SFR1	CDKN2B	RFFL	AP001055.6	FANCL	SIN3B	PLAU	UBE2Q2	NEBL	KAT8	PANK4	PRDX4	PPP1R9B	TULP3	FBXL17	WBSCR22	AP3D1	SLFN5	TYSND1	GRAMD4	ASB8	GALE	UCHL3	ADGRB3	NOTCH4	ADCY2	SEMA6C	KCTD17	MTCH2	DVL1	ADPGK	DLGAP2	IGSF8	BROX	DNAJC19	GPHN	POLD1	NGLY1	REEP3	PEG10	RP11-545I5.3	MRPL45	PLEKHH1	KMT2A	TMEM169	SASH1	SSNA1	NFIA	OPCML	C18ORF8	MTA3	APH1A	FKBP8	RAD1	ZNF34	RBM33	CCDC115	METTL20	SMIM3	TMX3	NDUFB6	CTBP1-AS2	LHFP	PIGF	RP11-192H23.4	MPZL1	SCAPER	SEPT7-AS1	RP11-267M23.4	B3GALT6	RHBDD3	CDC42EP1	MCM3AP	KPNA2	KLRG1	PGBD1	FCER1A	ZNF317	SLC52A2	RAD17	CNIH1	ZFAND1	HIST4H4	ZNF143	JRK	ICE2	CNNM3	MSRA	RP1-30M3.5	ST6GALNAC6	ENY2	CD2	RP11-196G18.23	DLEU7	SPCS3	DNAJA1	PIANP	HSD17B1	SCRIB	SLIT1	SCFD1	CASP1	STK25	MTHFSD	UFM1	TIMM8B	EXOC3	SENP3	KIF1A	CALD1	DDX24	ERI3	AEN	NUP210	ANAPC1	PELP1	KIFC1	EFNA5	CDC5L	IQCK	ATP2B1	RAB20	VPS26A	KIF2A	PDCD6IP	NSUN7	TMEM41A	RABGAP1	TANGO6	HMG20A	POMT2	ATP11B	DHRS13	PRKCSH	PLOD1	MANBAL	UCP2	ITPRIPL1	RP11-267C16.1	KIF13A	ABCA6	LRRFIP2	NFATC2	TRIP6	SKP2	XRCC6	SLITRK1	ARHGAP32	PSMC5	AC027601.1	LPIN1	C14ORF132	SARS2	VIMP	WWP1	RFXAP	SWT1	RP11-147L13.12	EVI5	XPO4	GPN3	FAM45A	RP11-848P1.4	KCNN4	BRMS1	ZBTB34	GID8	PHKA2	CORO1C	CEP250	EXOC6B	CAMKK2	UBE2D4	WASL	MADCAM1	NCEH1	NR2C2AP	RP11-666A8.8	CA10	KCNMB4	TADA3	SUCLG2-AS1	RP4-613B23.1	AC145212.4	ARRDC4	EOGT	WDR82	SPHK1	RB1CC1	PIGA	FLJ27354	LBR	LINC01176	WDR12	CGRRF1	LINC01572	HSD11B1L	CTPS2	LINC01473	TMEM62	SAV1	STX3	TMEM128	MEIS1	MCM10	NR3C2	MFSD6	MAD1L1	RP11-46A10.5	MCM4	LINC01480	NDUFAF5	CLN6	LIN52	LRP6	MYLIP	TRNAU1AP	PLEC	TTC13	SH3GL3	ALDH6A1	PTRH1	GPCPD1	KLHL20	SCAP	HIF1A	PCTP	TCTN1	SLC27A4	CHCHD1	UQCRC1	RP11-111M22.3	FANCI	CTD-2376I4.2	ACAP2	C18ORF21	RHEB	UBXN2B	RP11-556E13.1	ZNF443	VAPB	SLC23A2	SYT7	OSGEP	UBE2D3	PHAX	PLPP3	OVGP1	SLMAP	FAM124A	TBC1D3L	UBE2G1	GTF2H3	MTFP1	SYNJ2BP	RP11-760H22.2	RP11-1277A3.1	GLT8D1	RNASEL	CTB-129O4.1	ASCC2	UQCRFS1	GAPVD1	RNPEP	IGHMBP2	SPON2	MTPN	TCEA2	NUP155	SYS1	NDEL1	ANXA7	TMEM214	IL1A	R3HDM4	MBD6	EZH2	PDE2A	ERC1	GLYCTK	RP11-147L13.13	CDH18	GADD45A	ZFP1	SRPRB	AP2M1	ANKRD11	TNFRSF11B	ECHDC1	PIGV	ZNF574	ERP44	MTFR1	HIBCH	SOX10	TEX10	PLCL2	ZZEF1	NME9	SUGT1	EFNB1	THOC3	CXORF21	PAQR8	RP11-408O19.5	AP1S2	CCDC92	STX5	SSBP3	PLEKHA6	CCDC58	ZNF558	RAPGEF1	CISD1	DKK3	RAP1GAP	SRSF10	RP11-46C24.7	CARF	EEPD1	GPATCH11	KAT6B	MORF4L2-AS1	CCDC47	NTNG1	CYB561D2	LILRB5	AC145124.2	KATNB1	ANKRD65	SSC4D	PLEKHB2	PHRF1	ZNF816-ZNF321P	NCF1	LINC00174	SLCO4A1	UGDH-AS1	CDYL	ZNF581	ZNF16	NUPR1	GLOD4	EBP	SVIL-AS1	CALU	ASL	SLC30A6	MPC1	DTL	ATP5C1	MTX2	BNIP2	MCM3AP-AS1	GPX7	HAPLN2	ZNF385D	RP11-588H23.3	FZR1	PSMD14	TTC21B	RP11-142M10.2	FGF14	TENM1	CENPC	MKL1	TSTD2	SCML1	RNASEK	CMC1	PTPRK	KIF17	KCNMB3	PPP6R3	STK4	BRPF3	ZNF571	SMTN	KRT10	LAT	PPP2R1B	RRP8	RGS3	NEK10	AQP9	NIPSNAP3A	MESDC2	THUMPD3	LPCAT3	FLAD1	GTF2A1	SDHAF2	BMI1	SUOX	GPR82	DTNB	PEX1	PPP1R13L	THOC1	RNF208	ZNF544	CITED4	SART3	SEPSECS-AS1	TMEM129	MYO1C	KAT2B	B4GALT5	RP11-475I24.3	RNMTL1	ZBTB16	CTB-58E17.1	ATG13	AC009950.2	PCDH19	RP13-297E16.4	ENOPH1	ABHD14A	RALYL	CHGA	MCCC2	RP11-809C18.3	CSDE1	CARKD	EPDR1	ZNF662	RP11-244H3.4	DHRS1	GFER	GMEB1	MAP3K4	RUSC2	CAMK2B	APBA2	BPNT1	PSMG4	RP5-862P8.2	ASB6	MSRB1	LRRC61	SERTAD3	XXBAC-B135H6.15	PAPLN	ANAPC7	LINC00632	PDCD2	OTULIN	C6ORF1	SLC25A28	MED6	DOCK1	RP11-400F19.6	RP11-946L16.2	SUPT7L	HERC6	HS2ST1	RECQL4	CENPO	APOA1BP	RP11-474G23.3	MAGI1	XPO5	GTSE1	FARS2	BBS4	FEM1A	DDX60L	MYBBP1A	PLBD1	ACSS2	RCN2	BRSK1	ZFHX4	RP11-449P15.2	PTPN4	TRBC1	RSBN1	THAP2	AC091814.2	CAB39	FERMT2	HNRNPA1	SSSCA1	UNC5C	PTPN23	KBTBD6	VDAC2	TMEM178A	UBXN8	C6ORF226	KPNA6	CTD-2380F24.1	CTSO	NSMCE3	HAUS1	CCDC12	PPM1G	DHRS12	RYK	USP34	DVL2	DBN1	NOP10	ATP6AP1	RYR3	HNRNPUL1	REPIN1	GET4	B4GALNT4	PRMT2	MRPL44	TMEM147	MEPCE	AP3B2	LINC00265	ISOC2	KCTD16	BIN3	KANK1	RMDN1	TP53BP2	PPIF	ZNF425	RP11-486I11.2	TLR10	ZNF740	ADM	C17ORF58	CUL5	EYA3	ATAT1	RNF175	CWC25	CLIC2	NOL11	FBXL12	MMP28	TONSL	COPS8	KIAA0141	ARFIP2	MTHFD2L	OPHN1	TAF7	RBM28	FGGY	TRMT44	C1S	FAM50A	RP11-283G6.5	CXXC5	CTD-3222D19.12	DTD2	DIP2C	DFNB31	MRPS36	CERS6	ZNF69	RP11-140K17.3	SCNM1	DNAJA2	FAM65A	CD200	MSS51	GPALPP1	IFNAR1	KIAA0907	TPRKB	SPOCK2	FH	NUDT16L1	RP11-1055B8.4	DCTN1	BCOR	MAP1S	PTEN	C16ORF91	RAP2C-AS1	LINC01023	LL09NC01-251B2.3	GNPTAB	LGALS8	CMTM7	APOBEC3A	ADGRG1	DAPP1	SLC19A1	IDH3A	SOX8	BAIAP2-AS1	BRD4	SPIN3	CMC2	SYT4	ZNF540	SORBS1	FRMD5	NKAIN2	TREM1	MAGEE1	ACYP1	SLC27A3	PCBD1	CTD-3105H18.14	SLC10A7	EIF4H	RMRP	BEX5	RIT2	SEC13	AC016549.1	NOCT	TSFM	AP1G1	TESPA1	EEF2	PRR11	SPON1	ZNF582	ARHGAP11B	FAM162A	ZDHHC5	GNPAT	ARMCX3	PPP2R3C	KIAA1211L	TRMT61B	FDFT1	TROVE2	SNAPC5	PAPOLG	MRPS23	CAPG	PLCXD1	EXT2	PDE7B	GTF3C6	C16ORF89	C19ORF54	IFIH1	CNTN4	NT5DC2	MTIF3	TTC12	C2ORF91	TTPAL	LYRM9	BORCS8	HIST1H2AL	YIPF2	ABL1	VAT1	DUSP12	ZNF626	ZNF160	LPIN3	LIAS	C19ORF44	ZSWIM6	SH2D3C	ZNF597	TRAPPC4	RP11-630C16.2	PLEKHH2	STK40	AHDC1	TBC1D2	TMPO-AS1	CECR2	GSTM4	HOMER1	ICMT	PHLDB3	COQ6	CSTF3	CNTNAP2	MRPL17	WDR4	RAB3D	APC	PSMB8	RP11-385F7.1	EGFL7	PDHX	KCTD3	FKBP3	ALG5	SULT1A1	POGZ	KIAA1328	HIST1H2BN	AC093323.3	LRIG2	ECD	PDZD2	GPAT3	PALB2	ZSWIM8	KDM6B	ZNF415	ACTN2	AC007620.3	MNAT1	WASF3	ACTR6	DYRK1B	MAP6	ARL8B	RP11-138A9.1	CRHBP	ARHGAP6	MED16	CTD-2035E11.5	SLC35D2	MOB3C	TTC21A	POLR1E	STAU2	ADIPOR1	CEP44	PSMD1	ZNF778	TMEFF2	RP11-304L19.13	TMEM170B	CMIP	PFDN6	PTP4A1	RP11-430G17.3	SLC30A3	STAM	FAM114A2	PPM1B	C2ORF80	ADGRB2	BTBD2	ZFAND2B	RAPGEFL1	JAG2	RBM12	FBXO44	KIFC2	LRRC40	TMEM86B	DCAF13	RUNDC3B	HSPBP1	CTD-2349P21.5	NIN	DNAJC13	NNT-AS1	RP11-792A8.4	G3BP2	CWC22	RP4-591C20.9	KCTD21-AS1	P2RY6	REST	SPIRE1	FAR1	DNPEP	FAM155A	LINC00621	BRK1	PRICKLE2	CBFA2T2	LGALS3BP	FAM103A1	FAM111B	KLHL21	TAB1	TPST1	METRNL	TMEM52B	ARHGAP31	MTMR9	RP11-631N16.4	PARL	ALDH2	EPN1	SLC37A3	ZFYVE9	CHMP1B	ATP11A	CALN1	RSRC1	SCARF1	LAGE3	PEX13	RUNX1T1	PIK3C3	MATR3.1	ANKRD24	DOPEY1	TMED3	NIM1K	HNRNPU-AS1	PER3	TM9SF1	ZDHHC6	PSKH1	ORC5	GMDS-AS1	RP11-486O12.2	CTA-384D8.34	TARSL2	ZNF70	METTL1	DAB2	LSM2	LRP10	WDR17	TUBE1	WAS	SPRY3	HTATSF1	ALG10	RP11-54A4.2	FAM192A	FBF1	TMUB1	ZDHHC24	METTL2A	RPS19BP1	NKX3-1	ZCCHC24	EFS	CMPK1	HOXC4	PDP1	PIP4K2C	GAD2	FUOM	LINC00461	RAP1B	BTBD3	DAZAP2	GLMN	ITGB4	RNF115	FGF13	ZNF330	PABPN1	INTS7	FAM210A	ACKR4	OGFOD1	ACSF3	MMD	NSUN2	CCNK	LSS	RP11-370I10.12	UBE2D2	SCAMP1-AS1	RP11-557H15.4	RP11-61J19.5	FAM153C	TNK2	TAF13	HIST2H3PS2	RAB23	ZNF282	ZCWPW1	PRRC1	GIPC2	GABARAP	REEP1	CDC42SE2	GIMAP1	ARAP3	PPM1D	MIPEP	CPEB3	DCTD	EPG5	TRIM56	AACS	CTD-2553L13.10	SLCO3A1	ALG14	MMP17	TPMT	RP1-34B20.21	FOLH1	ARRB1	PRPF4	LEO1	SCYL3	GOLGA7	KIF5B	CDH26	THAP9	CIPC	RAB12	GLRX5	SYNJ1	DNAJB9	CDK5RAP1	PDIA2	UBE2I	BAG6	NOMO1	VWA5A	GTPBP8	ZNF623	SNRPC	RP11-356J5.12	RNF113A	NET1	TMEM230	TTC9	ZNF688	ZNF215	PAK7	ABCC6	CHMP4A	WBP11	IQGAP1	DERL3	LONRF1	ZKSCAN2	ELP4	FAH	GLIS3	S100A10	GLG1	PIP5K1C	RDH13	IL2RG	MAST1	UST	TMEM5	UAP1	CDK5	TMEM125	TMEM147-AS1	NAA50	AC025171.1	KIF13B	SLC17A9	UBE2QL1	STRAP	DNAJB12	PNMAL2	B3GNT2	PHYH	CAPNS2	GTDC1	TSC2	SIKE1	ABCC1	AC009961.3	FIGN	ACP6	CES4A	LINC00680	DNAJC21	HAUS7	SIK2	RBM15B	KIAA0100	LILRA6	MIDN	TMEM9	BZRAP1	MRPL12	EVA1B	ZNF568	PLP2	TRIM32	CTD-2341M24.1	FSIP2	PXMP4	MTMR4	SPATA5L1	ITM2A	BAG1	RP11-390F4.3	AIF1L	TICAM2	STX4	RPAP1	GHRLOS	SSRP1	CHRFAM7A	COPA	FECH	APOBEC3G	MLLT1	C9ORF85	CD320	PPP3CC	PDK2	ARFGEF2	TMLHE-AS1	VWA8	ATPIF1	OSBPL5	MYO1A	PRR12	RP11-1007O24.3	TSHZ2	RWDD1	ZNF83	STRN4	MRPL54	CD82	TMEM209	ZBTB11-AS1	IER5	CINP	WBSCR27	WDR62	MBLAC2	PSME1	KLHL12	C5	ZNF771	MAK16	PDE4DIP	NIT2	CDC42	TMEM9B	MAFTRR	RASGRF2	FOXK1	CCDC167	ARMC1	CSK	GYG1	TMC8	IKZF4	TMEM63C	CFB	BATF3	FAM171B	DIEXF	VAMP5	ZC3H12C	EFCAB11	C4ORF48	APOLD1	HIST1H2BE	UBA1	RP11-298D21.1	SRSF8	H3F3A	GS1-114I9.1	ATP5A1	S100A13	SPRYD4	LINC00862	LINC00968	DENND5A	FIG4	RPRML	PCDH12	ZHX1	RAD54L2	TRIM5	KIFAP3	RINL	RP11-7F17.8	MED12	AKAP8L	ZBED4	BSCL2	GALK1	BANK1	NRSN2	ZKSCAN4	P4HB	DLC1	TAB3	EDNRB	POLE3	CHST11	C6ORF203	OLFM2	CADPS	SLC25A33	ALG6	STMN3	RABL2A	DNAJC24	LTV1	PIK3C2A	SH2D2A	OCIAD1	SUMO1	CACNA1F	CTBP1	TMEM101	MTMR2	IPO9-AS1	ACVR2A	UGDH	ELOVL7	ZNF473	CCDC24	KYNU	TMEM63A	C18ORF54	RAC1	CCDC171	OLFM3	ELP2	PTCD2	CYP2S1	GK5	IFT22	LRP4	ITGA4	NEK8	LATS2	CLDND2	RP11-196G18.24	ZNF687	RP11-158I9.8	LMAN2L	COPS2	TYW1	AP5B1	AP001059.7	MIATNB	MOB4	KSR1	RABL6	CCDC53	ARHGEF18	GNB1L	MOSPD1	PRKAR2B	DDHD2	RP3-461P17.10	ZDHHC18	ACVR1B	GDAP1L1	NAPSA	HIST1H2AH	DMXL1	FHDC1	CDV3	CDK14	C12ORF66	CH507-513H4.6	SRP19	CCDC22	MAU2	HGF	SLC2A4RG	ZNF146	PTPRF	ACAA1	CTA-14H9.5	UTP4	SF3B5	CPT1C	TMEM63B	CENPV	RBM14-RBM4	RHOA	RANBP2	RP11-1079K10.3	FTSJ1	CLCN2	CARD8-AS1	CTB-119C2.1	PWWP2B	SLC1A5	RBAK	TFDP2	ZNF524	RP11-799B12.4	MSL3	NFYC	MRPL46	EIF4EBP2	CBX6	ARL8A	PCNX	SLITRK2	ZNF470	TRIM26	RP5-882C2.2	BTN2A2	CTD-3184A7.4	SLC24A1	FANCA	USP32	SSH1	RP11-100K18.1	CTD-2342J14.6	ENO3	GPR22	INTS9	HNRNPA1L2	CCDC149	VMAC	DACH2	RARRES3	TRIT1	PEX11B	PPIL4	GEMIN6	RCOR3	RP11-849H4.4	RRP1B	MCFD2	C5ORF51	PATZ1	POLD2	MED27	MTUS1	RIOK2	SLC25A18	RAB30	POLR3GL	WDR61	RELL2	OMA1	CHRM3	DENND6B	CTD-2031P19.5	DOLK	NFIX	TMEM136	TRO	CD59	SYT2	TSPAN33	MFSD14B	ASPH	BCKDK	NR1D1	GEMIN5	FYTTD1	NUDT18	H1FX	RP11-195F19.5	TK1	NTHL1	BRIP1	PTPMT1	ZBTB46	RRM1	POLM	ARMC10	LYRM4	MRPL47	GOLM1	TRIM6	LA16C-431H6.6	XPNPEP3	GPRASP1	CAMK2A	RFTN2	RCHY1	RAB28	SLC25A13	C2ORF69	LINC00264	FASN	ATXN7L3B	BPGM	DHRS4-AS1	NEK6	NEURL1	C1QTNF6	NNT	WRAP53	MBD1	PRAF2	C3ORF80	KIAA1324	ASXL1	GAS1RR	ENPP6	RPAP3	KPNB1	MAPK8	OSBP	ZC3H4	WARS2	RAB11FIP5	DTNBP1	GSTO1	KB-1460A1.5	ZCCHC7	TMEM134	SLC4A3	EYA2	UBFD1	ZKSCAN3	POLR3D	AC007566.10	ZNF614	COG3	TMEM254	ZNF619	FGL1	RGS11	RFC1	MS4A4A	ABCC3	ZNF608	DUS2	LRRC34	SF3B2	CTD-2619J13.17	IRF1	ANKRD36C	IFI27L2	AP2B1	LYNX1	POU6F1	TADA2B	CALB1	ELMO3	AC023481.1	CUL7	PTPRN2	JMY	LINC01011	PRKCE	TMEM50B	ZNF362	LL0XNC01-7P3.1	NRIP3	C20ORF196	LINC00671	ZBTB49	ACTL6A	SMCR8	ACAT1	EIF5A2	HDLBP	PMF1-BGLAP	PELI3	RP3-414A15.10	TWF2	EXOC6	AP003774.6	ZC3H10	C15ORF61	WDR77	UNK	MTIF2	PARG	KIAA1524	TMEM67	LIN54	EMC8	OGG1	LRP8	DAPK3	HHIPL1	JMJD8	CTA-276F8.1	LNX1	TBP	KCTD5	BIVM	LINC01372	RABIF	ST6GALNAC4	LRRC59	HBEGF	TMEM216	EIF4E2	ANP32B	DUSP27	CCR10	NEDD4L	NOL6	R3HCC1L	EIF3K	TOE1	AHR	ELL2	ILK	SNAPC3	MAPKAPK5-AS1	RAB9A	EIF2B2	RP11-563J2.2	LINC00863	RAB8B	EXOSC5	LDAH	NELL1	MKRN1	NCOA6	AMMECR1L	C1ORF123	MGST1	TCTN2	OTUD5	RWDD3	TRIM16	GPR183	SERINC3	TGIF2	SGCE	CENPH	AMBRA1	ANGPTL6	AMACR	ACVR1C	PSTPIP1	SLC25A6	FAHD1	COX16	TIGD6	HILPDA	BTBD1	ZBTB10	BRAT1	SLC23A3	ZNF460	CHMP4B	INO80D	NUDT22	CRYL1	CRIPAK	HEPH	BDNF-AS	TBL3	SPRED2	TRIM33	PARK2	LRRN3	ZCCHC17	LIN7B	CDC6	HAT1	INO80C	MCF2	EIF4G3	SMIM5	PNCK	AANAT	RP11-531A24.5	TBCEL	VSTM2B	THAP7-AS1	PHYKPL	CENPL	DOPEY2	SDR39U1	IL18R1	DONSON	SPCS1	AC007228.11	MMP25-AS1	WDR74	IRF2	UQCC2	PPP2R2A	ANAPC11	ANXA6	PI4KA	NHLRC4	ADAMTS13	MYCL	BTN3A3	VSTM2L	NOV	CALML4	WDR19	MED25	RIT1	FAM84B	MEST	GCH1	METTL12	AGT	CAT	TASP1	LINC01608	BCAR3	OCRL	NEFH	CCT4	TSC22D4	DBF4B	SNAPC1	WRNIP1	SNX14	C14ORF37	SSB	KLHL4	USO1	ZNF674	GPRC5C	PSMD10	NUBPL	CTD-3065J16.9	PIGC	DIAPH2	MOB3B	SASS6	USP35	RP11-245J9.6	CD96	C1ORF50	PLEKHA3	RP11-72I8.1	GPR35	NNAT	HM13	RP11-544A12.8	TMEM127	LLPH-AS1	PROX1	IDH2	FLG-AS1	EEA1	SLU7	POLQ	NT5DC1	PSMA4	SGK223	PDS5B	AKAP11	NDUFAF4	THOP1	RAB40B	TPX2	TOMM40	SMIM10L1	SF1	GIPC3	SMC2	STOM	MAGEH1	ATPAF2	RAB4B	CHD4	ZNF513	MPV17L2	C19ORF81	DCP1B	KLHL3	C12ORF57	FMNL2	GIGYF2	RNASEH1-AS1	ZNF746	EHMT2	EIF3H	ANKRD46	R3HDM2	MED19	NDUFAF1	LCMT1	STK31	RP11-733O18.1	RP11-15A1.3	FNDC3B	FAM72A	DCLRE1C	USP15	TMEM145	MXD1	SOCS7	RCOR1	DOCK6	RP11-65L3.2	C16ORF58	DNAJC1	RP5-1091N2.9	PTTG2	RP11-1114A5.4	FTX	CPNE9	TIAM2	FUT11	RIOK1	PASK	CEP68	TPGS2	PTAR1	CCDC142	RPP25L	NLE1	MED12L	PLGLB2	FBXO21	PLA2G12A	AC074117.10	NT5C2	DCAF5	PPM1M	FCN1	DVL3	C12ORF29	UBTD2	H2AFY2	NOP9	ATXN7L2	AQR	KRT17	RP11-206L10.9	RNF10	NSL1	GATC	PRKAG2	FAM160A2	TMED7	RP1-39G22.7	PPP2R5D	GNAL	HHLA3	SMIM15	PRKAB2	NYNRIN	ANKRD36B	B4GALT7	LINC01560	FTCDNL1	C16ORF62	MRPL23	ALS2	RBM7	CPOX	CBLL1	ZBTB45	STAM-AS1	CH507-9B2.1	ZNF823	C10ORF76	SDHB	TMEM237	DPY19L1	CDC37L1-AS1	BRINP1	WDR76	RAB32	LRRTM4	CELF5	MED28	NLRX1	FAM210B	GS1-124K5.4	FLJ35934	BTF3	TMEM43	TBR1	ZNF808	AFAP1	SFPQ	NPTX1	PDLIM7	LCNL1	GABARAPL1	GTPBP3	KLRD1	MYH10	TSPAN14	RP11-876N24.4	SNTB2	PRDM15	ASAP1	URM1	TCEAL8	GMDS	PRNP	NKAPL	TRAPPC2P1	PRR22	BARD1	ZNF296	PI4K2B	PARP16	HSD17B13	RNF41	KIAA1143	SLC17A6	ODC1	CCNY	USF1	RP11-493L12.4	PAM16	NPTXR	ZNF343	NCBP3	RP11-313P13.5	CH507-513H4.3	ZNF570	PIAS3	C2ORF42	BCKDHB	CDH10	NDST1	FAM161B	RABEP1	TTC23	RP11-488C13.5	RAB5B	PLEKHO2	ROCK1	ZNF43	CDK5R1	HIC2	RP11-258C19.7	KCNK10	VCPIP1	KANTR	PIK3R6	NDST2	C11ORF57	SRPK3	RP4-684O24.5	KXD1	MAPK9	PRKCB	FAM234A	CFL2	PIDD1	KCNJ2-AS1	WDR13	APC2	COL27A1	RP11-597D13.9	MCOLN2	LINC01134	SP110	SPR	PART1	ANXA4	STRN	GNMT	AC026150.8	BBC3	GOLGA6L4	TMSB15B	GPR173	RP5-1112D6.4	SEC16B	IFT88	YTHDF2	SMIM8	RUVBL1	GID4	FLJ20021	LINC00676	NKRF	GOSR2	RP11-983P16.4	PACRGL	SYNJ2BP-COX16	P2RY1	S100A16	TGFB1I1	MAOB	ZNF252P-AS1	ST20	HDAC1	FAM3A	SPRYD7	HCFC1	HSF1	CTSA	SLC35E2	CDK5R2	LDHD	TRMT10A	ARHGDIB	MZT2A	AC138969.4	RABEPK	HPN-AS1	PPP1R12C	SIRT4	KCNC1	RP11-77P6.2	ORC3	TXNDC17	SLC16A5	RP11-10K16.1	YIPF6	ZNF620	BTBD10	RRNAD1	ERGIC1	NLGN1	PPP2CA	WBP1	CTC-559E9.1	RNF111	RP11-187O7.3	RP11-227G15.8	CDK16	MTR	ZNF365	DESI2	BAP1	POLR3G	QRSL1	TRPV1	RP13-977J11.2	TNFSF12	HIST1H2AI	NDUFB10	HKR1	ZNF268	CST7	SMC1A	KARS	RAB33A	ATL2	UTP11L	AL354822.1	CXXC4	MPI	NLRC5	FAXC	PPIL1	RBFOX2	TMED1	LINC00240	RP5-906C1.1	RAD23B	YIPF1	MKLN1	ARL1	SART1	FDX1	TSR2	SDHA	KB-431C1.5	UBE4A	ZNF253	ZNRF2	DMPK	ANAPC10	AIM2	IL15	INAFM1	PNPLA2	MAFK	ZFP41	STK39	MGST2	MAST4	IQSEC1	USP9X	RP11-480C16.1	UQCC1	ZSCAN5A	ZBTB6	SLC35G1	CACNB2	SETD9	CDC27	ATG16L1	UBALD2	CORT	IRF2BPL	NUDT9	CCDC13	RNF169	KDELR1	AK9	SYNGR3	WDR35	CTC-529P8.1	NFKBIE	KHDRBS1	ZDHHC21	RP4-816N1.6	IQCB1	C2	GINS4	CCDC126	ENOX1	C21ORF91	LINC01024	RP11-793H13.10	SPHK2	MCTP2	OPRL1	TMEM107	BTD	FAM58A	KRR1	ANO4	ZNF697	PCLO	PTPRA	TUB	PDS5A	COX17	RP11-486G15.2	TTI2	C1ORF52	STK35	SLC35F1	FUBP3	TM7SF2	XRCC5	MCAM	KIF5A	POU3F2	AC062017.1	AC073283.7	MRPL33	ATAD1	LGI2	TDP2	SPI1	EXOSC3	ZNF582-AS1	PARN	RBX1	SDCBP2-AS1	CCDC191	SPPL3	RP11-600F24.7	DCTN1-AS1	IL2RB	ROBO2	CDK17	DYNC1LI1	SLC22A5	ZNF75A	WDR66	SH3RF3	FBXL2	LINC00630	USP2	TMEM255B	LSM3	SLC9A8	ZNF333	DPP6	SARM1	POP1	FAN1	OTUD6B	ATRAID	NUDT10	PTPRO	DCAKD	TMTC1	LDLR	LMBRD1	RARG	RP11-981G7.6	ERCC6-PGBD3	TOR3A	AC002451.3	RP11-70L8.4	MCUR1	DNTTIP1	GNA13	ZNF433	HIST1H2BF	CTNNBIP1	CPEB2	FAM110A	RP11-90P13.1	SMARCB1	RP11-611O2.1	BOLA2	L3MBTL4-AS1	GRIK5	TFPT	SORBS2	PBRM1	AC007880.1	NDRG3	PDE1B	RP11-455J20.3	EGLN3	EXOSC1	RBMXL1	PLS3	RP11-283G6.3	MAPK14	GSKIP	C12ORF45	DNAJC12	POLE2	N6AMT2	COG5	TOX	EXT1	ITGB3	ACOX1	NPEPL1	RASEF	FCRL5	EIF3J	PAXBP1-AS1	MARCH9	FBXO18	TEX2	IPCEF1	RP11-758H9.2	METTL6	ZFYVE1	SATB2	GABRD	FAF2	FUT8-AS1	MOCS2	ESYT1	FAM19A2	PRRC2A	ADAM22	ECSIT	NDUFV1	EXOSC9	ST8SIA1	TATDN3	RP11-392O17.2	EBLN2	TRAF7	NUTM2B-AS1	FBXO6	RP11-646I6.6	PTPN5	EMC7	IER3IP1	GTPBP1	MED22	LYG1	SLFN12L	ANKHD1-EIF4EBP3	UNC50	BCKDHA	CENPE	C9ORF172	FDXR	MRPS18A	EML6	PLEKHB1	ARMCX1	RP11-795F19.5	PHLPP2	FAM89B	DDX28	LIN9	SELENBP1	BRPF1	ZDHHC9	RP11-262H14.4	LIX1	CAPS2	IGSF21	NXN	MPHOSPH10	ALKBH7	GALK2	CETN2	RP11-666O2.2	ZYX	ABLIM1	UBR3	ZNF26	ITPKC	RP11-196G11.2	FES	TIGD1	NCOR1	CDO1	PROSER3	ZNF629	TENM3	KCNAB1	RP11-589P10.5	PRKAR1A	C17ORF62	RPRD2	ATF2	TRIM11	EPB41L1	TSG101	MADD	NSMF	TMEM178B	ARHGEF9	EPT1	ZNF517	XRCC2	MCAT	TM9SF2	MRPL40	ARL16	TDRD10	RP11-9G1.3	LY6E	SOS2	DNASE1L1	INPP5E	MAST2	RP11-212P7.2	RCAN1	ZNF174	MYO9A	PLXND1	TMOD2	ZNF627	NBPF3	LSM14A	ZBTB24	LINC01376	YIPF5	TELO2	STK19	RNF5	PSMF1	CMKLR1	KIAA0101	STEAP1B	KIAA0586	CSMD1	DRAM1	SLC45A4	USP54	SETDB1	CPNE6	SEC11A	RPA2	CCRL2	SLC25A43	PAK6	MOGS	HHAT	ZFAND2A	CCDC121	FAM173A	NUP88	ST20-AS1	PDE6D	GKAP1	ELAVL4	TCEA1	SEC61A1	ADCY6	ZNF275	PDHA1	URB1-AS1	TTC28	TCERG1L	TSNAX	NDUFAF2	C9ORF84	LINC00528	SYTL2	DHX16	SDHAF4	MPDU1	RP11-326K13.4	CABLES2	FBXO25	KLHDC7B	KIAA0825	SLFN13	TMEM25	RP11-15H20.7	TMLHE	ZNF347	PTGS2	ARPC4	MAPK6	EIF4G2	AUTS2	GLS	KCTD18	ALKBH4	LARGE	SLC25A12	RCC1	ACTR3	CLDN23	RRAGD	LSM7	ABCB6	CCDC6	RILPL1	PDZD11	ZNF658	CTC-241N9.1	FLNB	KIAA0513	NAAA	TBC1D25	OGDHL	NEIL1	RP11-497H16.9	RP11-422P24.11	CSMD3	FBXO4	YTHDF3-AS1	PDK1	RP11-102N12.3	SLC25A17	SORCS1	EHBP1	RP11-1398P2.1	LRIF1	PTGIR	STRA13	UBL7	PI4K2A	IL17RC	MTPAP	SRP72	TRIM73	RPN1	ETV1	LSMEM1	SBNO1	COLEC12	TMBIM1	AP000688.29	FCF1	DEPDC7	RP11-379F4.4	NUDT2	SRI	BCL9	ZNF749	TAF6	FUCA2	RP11-384F7.2	SLC35A2	VPS16	CCZ1B	NATD1	C1ORF174	DCUN1D1	ALAD	ORMDL3	LINC00116	SVOP	ARFGAP1	TRAPPC6B	PPFIA1	FSTL3	NECAP1	KLF2	MRO	EEF1E1	MMS22L	KAT5	SNHG22	TTC9B	FBRS	B3GLCT	RP5-1171I10.5	GLTSCR1L	DMD	GRM1	LDLRAP1	GTPBP6	TMEM161B	WDR47	SEMA5A	RP11-539I5.1	PCBP1	GTF2H2	SSTR2	C14ORF119	POFUT1	L1CAM	MAP2K4	ANKRD10	NSF	CTNNBL1	ZNF18	CDK7	TMEM200C	ARL4D	RNH1	ALKBH1	ISCA2	CDYL2	PSMB5	SIRT7	NAIF1	UCHL5	RTN4RL2	SHQ1	SAR1B	RFX2	BAD	AC021188.4	SDHAF3	CD3E	SEPT7	NELFB	NKILA	AP5S1	H6PD	ZNF440	DIO2	MIB1	OTUD7B	SYNE1	GPR107	ATP5G2	RP11-797D24.4	GOLGA8R	COPE	NANP	CCNC	SLC9A3R2	FGF2	CH507-154B10.2	ABHD18	MKNK2	PRMT3	MTG1	SRPRA	PBLD	RP11-774O3.3	NARF	ERICH3	CACNA1C	EIF4A3	SEMA3E	HNRNPK	VEGFB	APOL2	HIRA	NOMO3	DLG4	TRAF3	CCT6B	CDH20	XPNPEP1	PSMD6	E2F2	TNFSF10	POPDC3	CIC	MKS1	LINC00599	TFAM	PSME3	C1QTNF3	FBXL18	LSM5	EBAG9	ITIH4	GPR12	LANCL2	RP1-102E24.8	PLEKHG1	ST13	AFF1	HINT2	HS3ST5	GGCX	SNRPB	AC009784.3	UBQLN4	ZNF195	RNF219	ZNF358	DR1	ABT1	ABCA3	RP11-165E7.1	POC5	AHSA1	CDH6	TPRG1-AS1	GSN-AS1	TRIM14	ATP5I	NACC2	RUNDC3A	REEP4	SDE2	LACTB2	C5ORF34	C1D	C21ORF2	FAM92A1	NDUFA5	TSPAN17	TRUB2	GCN1	KLHL35	S1PR2	PTTG1IP	GPR180	KATNAL1	PITPNM3	DIP2B	CHRNB1	INIP	CCBL2	FUZ	ERI1	ACTR5	PSPH	SAYSD1	SH3D21	HIST1H4C	CAHM	UBE2G2	ATXN2L	KCNIP4-IT1	KCNQ5	LINC00886	CSRNP1	RCCD1	RNF8	RP1-92O14.3	TBC1D10A	GLMP	RP3-460G2.2	RP11-33B1.3	TRAM2	SLC24A4	PLCL1	RGMB	HGH1	HAAO	RGPD5	SEC24B	ERAP1	RP11-18H7.1	MFHAS1	ANKIB1	WDR83OS	BZRAP1-AS1	VPS13A	TM9SF3	ITSN1	ZNHIT2	HERPUD1	LARP1B	PLD6	ZNF430	LINC00869	HCG27	RP4-549L20.3	CELF3	FICD	RP3-525N10.2	ZXDB	ZNF468	LINC00506	MMAB	IFT46	ADCK4	PRMT1	CASD1	THUMPD3-AS1	SNX25	NCAPG	SYNJ2	TMEM140	C6ORF136	KIF3B	AFF4	CCDC138	WDR20	AMOT	MYO15A	OPA3	PIGT	BTBD19	DLGAP4	CSTF2T	RALA	RP11-464F9.20	ZNF74	ARHGEF25	CARNMT1	AIMP2	MIIP	POLG2	HR	CTD-2616J11.11	PEX19	RP11-930O11.3	UXT	MUM1L1	CCR5	PAPSS1	PAFAH1B2	MYH7B	GNRH1	LRRC8D	NUP188	PPIC	CPD	KDELC2	SULT1C4	CTD-2547G23.4	TLL2	CCDC88A	ATF6	USP46	AKR1C1	LINC01535	HMBOX1	ZNF727	SLC25A48	SETD1A	PSMD9	DUSP23	KCNK12	RBL1	TPRA1	AJAP1	NUP205	DBF4	SLC41A3	NAA60	C21ORF58	PKIB	EMG1	ATE1-AS1	ZNF33A	RP4-563E14.1	C10ORF35	EID1	RNF13	NDUFV3	RP11-449H3.3	NMI	PTRH2	ARPC5	SPAG7	NDUFB1	NELFA	RP11-440L14.1	C11ORF87	ANP32E	RP11-635N19.1	AC105760.2	PDCL3	RP11-4L24.3	RP11-572O17.1	SLC45A3	TAC1	FRMPD2	RP5-1112D6.8	JMJD4	CIAO1	FAM66B	RNF20	ZKSCAN7	TIPARP-AS1	SIGMAR1	ABAT	CDH2	BRD7	CC2D2A	RP11-513M16.8	SVIL	TRIP10	RNF150	GSPT2	ADGRE1	NOP56	PVRL2	RP11-689B22.2	HIST2H4B	NUBP2	RP11-798G7.6	SEC14L5	RP11-669C19.1	ZNF879	COA6	ZNF219	XYLB	PNRC2	IL27RA	SRR	SNCAIP	DHCR24	AUH	CDCA5	PAK1	RNF25	SNRNP27	GPIHBP1	TMEM170A	TAX1BP1	SMOX	N4BP2L1	UBE2L3	RP11-872J21.3	DTWD2	FBXO31	HESX1	TYMS	OLFML2B	DPH3	RP3-395M20.12	LINC00959	TMEM261	SIRT2	SVIP	RWDD2B	STX1B	WDR44	PDGFRB	FDPS	AXIN1	ALG9	RNF139	SMN1	NMNAT1	TCP11L2	DOK6	SLC4A11	RP1-313I6.12	MYBPC3	PGAM5	RP11-548P2.2	CYP2D6	GPAT2	CCSER2	CTC-550B14.7	MST1	CNTNAP1	ABHD17B	CYLD	CYP2R1	RP11-574K11.29	MAPKBP1	RP11-47A8.5	RNF207	MTERF4	DNAJC18	ADGRV1	IGSF22	KCNJ6	ATF4	BAHD1	RASL10A	SOCS4	SCO1	RP11-254F7.2	WDR34	IL32	ACTR2	VPS11	FAM98B	SLC39A4	CCDC163P	TMEM104	C9ORF69	LIN37	UBE2Q1	DDX19B	TOR1AIP1	RBBP7	ZNF680	UBXN2A	PKD1	BBS2	VAT1L	NTPCR	FAM96A	SCAMP1	ENTPD1-AS1	ADRM1	UBIAD1	PCYOX1	CHST10	ACTR1B	ZNF223	CIB1	STOML1	CDRT4	EFEMP1	TRIM34	NIPSNAP1	CWF19L1	FAM46C	MEN1	FAM19A5	SLC30A9	PIGL	PSENEN	GLO1	LPGAT1	GDPD5	APBB2	RP11-785D18.3	KIF16B	JADE1	MRGBP	MON1A	EXOC3-AS1	ALKBH6	C12ORF65	AKAP5	SCNN1D	SEC22A	FGL2	CYR61	DUSP3	CCDC102B	ZFP82	IFT43	HEBP1	SLC26A4-AS1	ZNF341	TOP1	GINS2	CCSER1	PLD1	SPAG6	CTB-50L17.10	AKNA	HECW2	SUMF1	FAM107A	MVD	LYSMD2	CEP72	HCN3	LEAP2	TMEM185B	AC104532.2	LRRC29	EXOC5	POP4	LL21NC02-1C16.2	RP11-326I11.3	RP11-276H7.2	RP11-178L8.7	DSN1	CEBPA-AS1	AKT1	NPIPA8	SMCHD1	SDHC	TBC1D23	SRCAP	IKZF1	TBC1D24	THAP5	IQGAP3	BDH1	IL10	PTPN22	LACE1	STK24	ZNF300	RP11-458F8.4	ELOVL4	PPP2R1A	TKT	TRIAP1	MGAT4B	CKAP4	CD47	TST	SYNGR2	ANXA11	HIP1	TAF5	ABCD1	SCARNA2	ZNF786	ZDHHC7	NLRP6	PKN1	ZNF446	HUS1	ZNF264	FRS3	CES2	ZWINT	ZNF180	GOLGA6L9	HARS2	FBP1	RP11-15K19.2	CCNT1	GYS1	VMA21	RP11-260M2.1	TADA1	RAB13	SEZ6L	KLF4	COX15	CAPN15	SYNE2	MED13	MELK	RSPRY1	CCNH	AC096772.6	EFNB3	CELSR3	TRIM27	C7ORF25	SLC25A16	RP11-171I2.2	GFRA2	RNF180	CMSS1	KRT222	CCDC94	TCF3	FAM50B	CAMTA1	RNF167	CXCL14	ZNF418	TBX6	OLIG1	ABCB8	PDPK1	POU3F3	FBXO27	VKORC1L1	VARS2	KPNA1	SYCP2	ZNF607	ADAMTS6	RP11-115J16.1	BNIP3L	HSD17B10	PLS1	NAA40	PCDHGA11	CTC-203F4.2	HEMK1	RP11-660L16.2	EGR2	FRYL	TOPORS-AS1	CTD-3116E22.7	MRC1	ANKS6	TMEM106C	PPM1L	GALNT18	ALMS1	CDC42EP2	ZNF382	DCTN5	PES1	GLI4	CISD3	ERI2	DNAJC17	IL12RB1	KIAA0196	RP11-347C12.1	ZNF45	RP13-188A5.1	NIPAL2	PPP1R3C	MDC1	SCN3A	SLC25A14	CLP1	CAMKMT	SLF2	POLR2E	RP1-193H18.2	IRAK1BP1	C8ORF44-SGK3	MIPOL1	WNT5B	DLGAP3	WDR1	KIAA1324L	ADAMTS8	MRPS9	WDHD1	LGI4	STAMBPL1	BCL7B	FAM32A	EHHADH	TIPIN	FAM96B	SPATA2L	TM4SF19-AS1	SMARCA5	AC005618.6	KDM2A	NARS2	RP11-218F10.3	DEPTOR	BIK	TRAPPC5	C19ORF38	VPS4B	SFMBT1	NT5DC3	BNIPL	THSD1	AIMP1	MRPL15	ATRNL1	ZNHIT3	STK10	UFD1L	MBD4	C16ORF13	MYO5A	FAM20C	TTC26	ADAL	VTI1A	RP11-313P22.1	COMTD1	NKAP	VAMP1	SUGP2	SUPT6H	FOXP4	FAM127B	DIAPH3	BCORL1	RP13-514E23.2	CYP26B1	ZNF681	FEN1	SKA2	SH2D5	PINX1	ZFP69	RBPJ	SYNM	NPIPA3	PRKAA1	MRPS24	ZFP37	RBFOX3	ZNF280D	GVQW2	THUMPD2	PPFIA3	ALG11	POMC	ZNF224	SNRPA1	ACADSB	SNAPIN	FAIM	RAPGEF4	SLTM	FBLL1	NAT1	INAFM2	ABCF1	CLPP	ZGPAT	NAPEPLD	TRMT5	RP11-84A19.4	AQP1	KCNH3	NUP62CL	SQLE	POLH	WTAP	RP11-574K11.31	S100A6	KCNH7	ZNF251	LA16C-380H5.5	TULP4	CTD-3138B18.5	RP11-468E2.4	DANT2	DKC1	KCNQ3	LRRC63	BID	PIGQ	FRMD4B	EMP3	FKBP4	MRPL22	ABHD2	ZBED3	ARF5	GOLGA8B	LMAN2	NRG3	USPL1	TFEB	LDB2	HMGCLL1	TBL1X	KIAA1456	CTB-113P19.5	CCDC109B	POMZP3	ZNF605	BLOC1S6	RP11-274B21.9	PEX5	MGAT4C	AAR2	CECR5-AS1	PHF24	NDUFA10	ZNF25	FAM104A	BTBD6	AP2A1	NEURL4	CKLF-CMTM1	ANK1	EP400NL	GPRASP2	RANGAP1	LRMP	ARL3	GTF2E1	CPNE7	TMEM56	UBAC2-AS1	PGS1	RP5-1159O4.1	MDP1	ASRGL1	ZHX2	RP11-115C21.2	AC007163.3	DECR2	CCDC97	GOSR1	CATSPERG	INTS12	GANC	PARD3B	RP1-151F17.2	SNRPA	PRPSAP2	MICB	KITLG	PRIMA1	FMN2	CNRIP1	SRGAP1	ALKBH5	RP11-497H17.1	TTYH2	PPIL3	ST6GALNAC5	ZNF93	SPTBN2	ZNF326	RILPL2	GAS2L1	RP11-356C4.5	LRRC57	RP11-346L1.2	RP11-544I20.2	MYOM2	PLXNB3	FAM153B	MIS18A	RAPGEF3	TIRAP	IDUA	ZFYVE21	AVL9	C9ORF116	CLYBL	INPP5A	RP11-297N6.4	NRSN1	PSMD4	OSBPL8	GABRB1	KBTBD8	RP11-110G21.1	RP11-819C21.1	CCZ1	WDR92	BRI3	URB1	ORC4	RAB6C	RLF	SLC30A4	SZT2	SUCNR1	LINC01106	CDKN2C	BACE2	C17ORF75	LINC00907	ADCY3	RP13-942N8.1	SIDT2	WDSUB1	LINC01503	ISCA1	STYX	RP11-578F21.6	DNAJA3	RBM44	FAM49B	LAYN	PHPT1	SPATC1L	C9ORF91	ADGRL1	MAPK3	IRAK2	MAF1	TMEM64	RAE1	DDOST	LINC00565	DCUN1D3	LHB	ATP6AP2	CENPP	SUCLA2	CEP152	ICT1	LINC01091	POFUT2	LNX2	NIPA1	VHL	ZNF329	PET117	SAXO2	LRRC39	SRC	RP11-727F15.12	RPP25	GMEB2	RBBP4	LINC00852	H2AFJ	NOXA1	HS3ST2	ZNF653	ALDH1L1	VAV3	ITPKA	DUSP5	NT5C3B	SMARCAL1	XKR8	DNAJC27-AS1	MYO1D	FBXO5	TTC38	RNF19B	LLNLF-187D8.1	TKFC	LGR5	C4ORF32	GSK3A	BCL2L2	PDLIM3	FLVCR1	RP11-47L3.1	RP11-426C22.5	AGBL2	ETS2	HAGH	XKR4	C1ORF35	AP001056.1	NMRAL1	SLC14A1	HFE	KCNIP1	FAM184A	PRPF40B	ZNF670-ZNF695	BBS12	ZNF768	HSPB8	AC010890.1	FAM195B	NFKB1	YIF1A	KDM4A-AS1	POT1	NDUFB8	ZFP92	SNRK	PLAGL1	MICA	ECHS1	SMS	FMR1	USP49	SAFB	ARHGAP10	ZNF501	JAKMIP1	MTERF1	PRDX6	RGMA	CDK1	CHRNA7	NUS1	MRPL13	BACE1-AS	AP5M1	PCDHGB7	LINC00294	NCBP2-AS2	C14ORF142	PHKG1	ZNF770	C16ORF87	RPS29	NDUFB4	RNASEH2B-AS1	CEACAM4	DCBLD2	PPP4C	CRBN	MYCBPAP	YTHDC2	HNRNPAB	EDRF1	C6ORF89	EIF4E	TOP2A	ZNF630	CDKL1	DEAF1	NUP43	RP11-690P14.4	KLF3	C7ORF61	U2AF1	SIPA1L3	FAAH	FRMD3	CRABP1	CTC-575N7.1	TUBGCP4	ENTPD4	APOBEC3H	GCLM	SENP5	CTD-2260A17.2	AGA	DUSP15	RCL1	PREB	SHD	MB21D2	ADD1	DLG3	CPEB1	CCDC62	DNAJC10	CCDC17	C1ORF186	SENCR	PARP4	DPCD	MGEA5	NUDT12	HADHB	RP6-109B7.5	NFAM1	XXBAC-BPGBPG55C20.3	KCNAB2	ZFC3H1	TSSC4	LINC00643	PRKCI	CLDN12	ZNF286A	GS1-393G12.14	GZMA	CHRM5	RP11-23P13.6	CALY	PCDHGC3	HIST1H2BB	HLA-DQB2	MANEA	AC011899.9	PRR34-AS1	GSTP1	CDC34	CAPZA1	PGBD5	FHL3	RASL11A	METRN	LDB1	AC068499.10	UHMK1	SHISA9	EME2	AP001258.4	ERBB2	FYCO1	EVI2A	RARS	RP11-1020A11.2	RPL26L1	NRG2	CUL3	CEP295NL	FXN	IL17RB	MDK	RNF103	MAGED1	MIR762HG	AC253572.1	ZBTB8A	AC022182.1	NFATC2IP	ASB3	PRKAR2A	OARD1	SNHG7	EHD3	FAHD2B	COL5A2	MNS1	ATXN2	VIPAS39	LRFN1	RAD51C	DNAJC8	CACUL1	SNAP29	UBR5	IQUB	DNAJB5	GOLGA6L10	PITPNA-AS1	CTB-75G16.3	C3ORF33	HMGCL	ZNF561	HSD17B11	RP11-283I3.2	NDE1	SEC14L2	TDRD6	TBC1D22B	HSF2	FN3KRP	PROX2	ZBTB11	LINC00685	HEBP2	CRYBB1	BMP8B	UQCC3	MSANTD4	RAB39B	NAA35	C19ORF73	TANK	ETHE1	AP001059.6	GTF2H4	KCNV1	CRYZL1	BAK1	PLEKHM3	INPP5B	ZC3H12D	FAM69A	URI1	LMNTD2	ZNF280B	APBA3	BRD2	HTRA2	ADGRE5	ARL6	AC091729.9	UBE2C	NPIPA7	VNN1	CTD-2145A24.5	CTD-2270F17.1	AK6	DKFZP434I0714	CAST	RP11-705O1.8	TMEM150B	AHCTF1	FBXO22	UBOX5	MRPL57	ABCB10	LINC01569	FALEC	CD244	MBD3	DEF8	RP11-7F18.2	RIMKLA	CPEB1-AS1	MAP3K7CL	C4ORF50	RBM42	MTCP1	XYLT2	PNPT1	SAGE1	MREG	SGOL2	PEX10	MYPOP	PLB1	CASQ1	MGST3	CTA-445C9.14	TMEM203	C1QTNF4	ZMPSTE24	PKNOX2	KCNH1	RP11-804H8.6	SLC38A10	IWS1	ZDHHC22	ITGB8	BRE	MARS2	KCNA2	OXSM	RHBDD1	NAT14	NDUFAF6	RPN2	ALDH16A1	NLRC4	RPP40	NMRK1	DDX31	CYB5A	TM2D2	SLC25A36	TMEM259	SWSAP1	ZNF772	C15ORF41	C2ORF88	TWISTNB	NFKBID	LRRC25	PDAP1	SRSF12	MTA1	TRMT112	RAB11FIP4	IFFO2	APEX2	ELAVL1	IER2	LTBP4	PRPS2	TOP3A	RP11-57H12.3	NKX2-2	CFAP46	LAMA2	STARD8	CDK12	KLHL7-AS1	TRIM35	GATAD2A	MAN1B1-AS1	DUSP28	DBR1	NUDT1	PLEKHH3	ARIH2	SURF1	RRP1	MAN1B1	RND3	ACTR3B	GABRA3	ZNF707	RREB1	HES6	KCNK6	NOC2L	RANBP6	C10ORF2	ACBD7	DENND6A	TMEM155	RP4-593H12.1	FOSB	LY6G5C	ZNF628	SUCLG2	DIMT1	TFAP4	ILDR2	KIAA0368	CCDC93	ENHO	DYM	RUVBL2	FAM81A	CASC3	SNHG18	RP11-571L19.8	MYNN	AC007383.3	RP11-373N22.3	RP11-430C7.5	RNF34	SRRM5	RP11-575F12.3	TDRD7	DLX6-AS1	RP13-228J13.1	CXORF36	FRG1	C3ORF17	TRIM69	LA16C-349E10.1	NBL1	NXT1	ZFPM2	RILP	CUTA	IP6K3	LINC01431	SMARCC1	PMM1	CTNNA1	HOOK1	PEX11G	POLD3	NRP2	RNF14	GPN1	CHADL	CTB-31O20.2	KDM5C	ABCD2	PCDHB14	TPH1	ZNF578	TCP11L1	FAM234B	SP4	RP11-1191J2.5	DHX35	SORCS3	EMC3	FAM95B1	OCIAD2	GLB1	RP11-615I2.6	LYAR	RGS6	HMGCR	ETFDH	FAM171A2	RPPH1	OXNAD1	LAMB3	PPP1R1B	C2CD4C	RP11-245J9.4	POT1-AS1	RP11-382A20.3	ACHE	AEBP1	SMAD9	DGCR8	OXTR	PKMYT1	KIAA0895	CCDC154	SCRT1	ELMO2	TAF5L	FAM159A	KMT2E	RP11-1277A3.3	ICAM3	BCL2L13	PAX6	HAUS8	SZRD1	RP11-102L12.2	FHAD1	PCDHB16	ETNPPL	HEXA-AS1	DUSP2	PYDC1	SLITRK5	ITGA9	RP11-202G18.1	KCNC3	SGTA	MT1G	OTUD7A	ZXDA	KIRREL2	ZNF81	CSRNP2	STON1	MFSD2A	TTC27	GRK1	APOM	GABRG1	SPIN1	MESP1	CSNK1G3	NOVA2	AP3S1	TCF20	SCHIP1	ZFP64	ACOT13	NLRP2	LBH	RP11-734K2.4	SMO	ARHGAP5-AS1	RP11-458J1.1	GRPEL2	TMEM158	LINC01215	USP1	GTF3C2	TLK2	ZSCAN21	TMEM179	PRDM8	FAM24B	CRACR2A	KDELC1	NEK4	RP1-18D14.7	CCDC184	TDRKH	SLC16A14	GRPEL1	ZDHHC12	LINC00672	SLC2A11	WDR83	ARNTL2	SHC2	CTD-2653M23.3	SH3BP2	ATP5F1	NDP	SLC20A2	NDUFS3	NGDN	MRPS21	LARS2	AC006129.2	E2F3	PARP6	ASS1	ZNF44	NPR2	MYLK3	TIMM17B	PTCH1	GORAB	LINC00662	F8	TMEM9B-AS1	RUNX3	MMGT1	RARS2	ZNF569	SLC38A11	PYCR2	NINJ2	CTD-2168K21.2	UNC5A	RP11-175O19.4	CBY1	NPRL3	RP11-156K13.1	TRIM3	MRPL37	BTBD8	RP11-38L15.3	FBXO32	CAPN10	CCDC113	LONRF3	SNAI3	TUFT1	RP11-468H14.2	RCAN3	SMAD1	FGF17	AP001412.1	CRCP	RP11-513G19.1	USP27X-AS1	PTDSS2	SEPT8	RP11-343N15.2	AP000350.5	ZNF274	MOV10L1	RP11-91P24.6	LGI1	CYP4X1	PCCA	SLCO5A1	APOOL	MFN1	TMEM167B	ZCCHC14	CTD-3126B10.4	PRMT8	DHX29	SLC4A2	QPCT	BRINP2	LTB	RAVER1	SLC16A9	TIMM23B	SYTL3	AKAP2	IPO9	CACNB3	MAATS1	CRAMP1	ENTPD3-AS1	GGCT	PNMA3	JTB	RP11-9M16.2	LCP2	EMX1	PLCH2	MT-ND6	PPM1H	ABHD5	ZFP69B	MOCOS	TMEM51-AS1	POC1B	TINCR	GPD1L	OGFOD2	MARCO	SKIV2L	RP11-930P14.2	FAXDC2	DLGAP4-AS1	ZNF436-AS1	ZWILCH	PPP1R3F	LRRN1	C5ORF22	RP11-559M23.1	GFPT2	RIMS4	ZNF583	SSR3	MPPED1	SPINT1	RP4-803J11.2	SYNGR1	TSPAN19	SH3D19	NAPRT	C10ORF11	NUDT4	RNF139-AS1	TCEAL3	PPAT	MMP16	RP11-99E15.2	RNF122	FSIP1	LINC00504	C1ORF162	ADAMTS1	ZC3H13	TSSK3	RBKS	ZNF41	FAM161A	ZNF804A	TNIP2	RNF217-AS1	FRMD6	JAG1	RP11-385F5.4	MTFR2	RP11-477N3.1	CEP170B	TMEM98	RP11-359B12.2	KCTD2	RP11-542K23.7	FAT4	ABLIM2	RP11-171I2.5	GCSAM	NFS1	ACOT8	LRRC24	ZNF414	SMPD1	PHF6	LINC00920	MYOM1	GABRG3	TRIM66	SLC6A9	RP11-806H10.4	MTBP	DLGAP1-AS2	RP1-223E5.4	PSMC6	RXFP1	AC007040.8	LMBRD2	CDS2	LRRC49	TMC7	SENP1	KIAA0319	ZNF154	ROBO4	SNRNP40	SMN2	MVP	KCNF1	ADAM20P1	PPP4R4	HSH2D	CHERP	RAB5A	ADGRB1	ETFA	CDKL3	ZNF516	HEATR1	GALNT16	ACP2	ZNF599	HYDIN	RP11-736K20.6	AP001462.6	MED20	CTD-2023M8.1	EBPL	ICE1	PAQR4	ZNF506	WDR27	FGFBP3	USP22	PNO1	LINC00665	FIP1L1	MFGE8	OAT	C9ORF40	WBSCR16	RP11-573G6.9	ZSWIM3	PRDM10	CRB2	KLHDC3	FAM179B	KCNB1	CNEP1R1	SRP14-AS1	SLC35F6	PCDHGB4	SOX6	THRA	MNDA	RAB9B	SLC1A4	MCU	HRSP12	LIME1	NEB	RNASE4	TMEM220-AS1	DUSP19	CMTM4	MAMDC2	C2ORF40	RP11-712B9.2	PPME1	RP11-561B11.2	NACC1	SNHG19	ZNF71	ABI3	ZNF843	DCAF4	STAG1	RP11-473M20.9	NEIL3	TSEN34	CASP9	WAC-AS1	UNC13C	TMEM182	SUPT5H	CACNA2D3	RFXANK	LACTB	LMNA	TWSG1	MAD2L1	ADCK5	RING1	MCEE	LSAMP	TBRG4	METTL3	NBAS	ZNF805	CWC15	ANKRD34A	LMF2	LRSAM1	LAIR1	CYC1	ANKRD39	ZNF649	SMIM24	SEZ6	PLAT	RP11-46H11.3	KCNT1	TMC4	KTN1-AS1	M6PR	RP11-403I13.5	PM20D1	LYSMD4	CTD-2201E18.5	PSMA5	ASCL2	DDT	ZFAND5	NIFK	RP11-10L12.4	FRS2	PSMC3IP	CRAT	DAPK2	RP11-440L14.4	RP11-354P17.15	CELF2	SAPCD1-AS1	SEMA4B	RP11-55K13.1	CCDC88C	MTSS1L	TMEM151B	GJC1	PTPRC	ARHGAP4	PLPP7	SH3PXD2A	LINC01102	ZMYND19	RP4-665J23.1	LINC01588	TTC5	MROH7	EIF6	ORAI2	PCDH11X	SUMF2	NONO	MYDGF	ACOX3	FN3K	SEPT1	IRF4	LHFPL1	CTD-2081C10.7	TMEM116	TPRG1	DAB2IP	SLC2A12	TADA2A	PSMA3	CHPF2	USP42	ZNF28	DNAL4	ING3	SLC39A9	RHOBTB3	HRH3	GLRA3	WDR18	MPG	MYLK-AS1	FKBP7	FOXRED2	GLIDR	USP44	FAM53C	CLN5	SSU72	RAB35	IDS	ZSWIM1	PPP1R15B	ANKRD29	EFHB	CACNA1G	GNA11	ARL4C	CNPPD1	LEF1	PVALB	NAA20	PYROXD2	HPN	ZBBX	SLC39A13	FAM76B	C14ORF28	RP11-160E2.6	SHANK2	CEP57L1	LINC01266	STOML2	ELK4	SOX15	CTD-2201I18.1	AVPI1	RP11-532F12.5	PHKB	ARNTL	RPS6KA2	ZNF500	TMEM81	SULF2	NSA2	SPIRE2	PPIP5K1	PTPN20	PRR7	NUDT13	RP11-333I13.1	RP11-5C23.1	WDR31	MOS	CNTNAP5	IQCA1	C1ORF21	WNT6	TNPO2	PTPRT	KCNK1	ZNF529-AS1	CCDC85C	MAMDC2-AS1	RP11-890B15.3	RHOC	NLRP12	MRPL18	NBPF20	FAM109A	BOLA3-AS1	COQ4	MIR7-3HG	MKRN2	CAAP1	P4HTM	OSGIN2	RP11-1008C21.2	TMEM248	EIF3I	DCXR	ENDOG	GFPT1	CLUAP1	TNNT2	RP11-477D19.2	FHL2	TTC31	MORC2	DAGLB	STARD7	RP1-198K11.5	CCDC59	ARPC4-TTLL3	MRPL43	PRRX1	ACBD4	KLRC3	UFC1	FUK	AC093627.9	KRTCAP3	SEPT11	GNE	ARHGAP1	SQSTM1	AXIN2	RPL39L	C17ORF97	ID3	ICA1	TOMM22	ZSCAN23	SLC16A6	LINC01299	AZIN1-AS1	FAM180B	SMIM2-AS1	RP11-783K16.14	USP6	TAF12	BAG2	SLC25A21-AS1	MMAA	NADSYN1	ARHGAP30	PEX2	FBXO48	CLVS1	SLC38A5	RP11-849H4.2	EIF3D	PAIP1	MT1A	HUNK	RNF38	NFE2L3	RP11-701H24.9	RUFY1	COQ10B	CCNB2	RASIP1	MTO1	TMEM235	C19ORF84	JAGN1	LINC00882	CEP55	C2ORF44	RBM27	FDXACB1	ESAM	IL17RA	MZF1-AS1	RASSF3	BRICD5	TNFAIP8L3	ZNF839	PCID2	HIVEP1	ZNF682	PUS3	POC1A	RP11-77I22.2	MEIS3	CSPG5	WNK2	UXS1	PPP3R1	AOC2	MYD88	SERP2	ZNF227	RP11-722E23.2	UACA	RGPD3	RPH3AL	LZTFL1	RFX1	HSBP1L1	CCDC127	AC083843.1	STS	RP11-3D4.2	ADAT3	ROGDI	LSP1	MFNG	TMEM184B	ZRANB3	NFE2L2	ADIRF	NT5C	DOHH	POLN	LURAP1L	IGIP	LY6G5B	MRPS28	KCNJ3	C9ORF24	ZBTB18	RAD50	ATP5O	FBXO16	BBOX1	C11ORF1	EFR3B	ZNF407	ZNF30	KCNN3	CTB-191K22.6	STAC2	CCDC86	ZNF80	C17ORF49	RP1-199J3.7	MIR100HG	FANCB	AC011747.4	ASPM	SIN3A	CENPM	SMG8	CCDC183	RP11-147L13.11	AP001469.9	CCNB1	RP11-362F19.3	RP11-253I19.3	MXI1	NAGA	RP11-434B12.1	RNFT2	SPC25	CFAP69	C4ORF46	IBA57-AS1	PSTK	CYTIP	KCNA1	MRPL35	DIRAS3	SETMAR	TAMM41	LA16C-385E7.1	CASK	POLR2D	PDZRN3	RBSN	ACAD11	PRPS1	ITGB1BP1	SMG9	PNPO	SLC25A42	SPDL1	DICER1-AS1	PPP2R2D	PUS7	FANCG	LZTS1	MAP3K9	ALDH3B1	CD3EAP	SWI5	LINC01063	SNX16	RP11-611O2.5	SLC13A3	IRAK1	MLXIPL	DNAL1	RP11-379H18.1	C4ORF47	LLGL2	FAM181B	E2F1	C6ORF25	RGPD2	ZC3HC1	TUBGCP2	FAM86C1	RP11-586D19.1	CAV1	RP11-707P17.1	RP6-99M1.3	RP11-567M16.6	TIMM9	ZFR2	ZBED3-AS1	CAMK1G	ADAMTS2	TRIM39	SPAG8	CHAF1A	FBLN7	TBC1D22A	ZNF518B	NBPF11	KIAA1462	SSBP1	CASC2	ARHGAP42	RFWD3	ZNF311	CEP131	DLGAP1-AS1	MSMO1	TMEM74	PARP15	SCLY	SMC5-AS1	TMEM99	RP11-526I2.5	RP11-327P2.5	SH2D4A	RP11-670E13.6	ZNF577	SPDYE16	HSD11B1	GOLPH3	CTD-2044J15.1	PDE3A	NUBP1	ATMIN	AC007325.2	PUS1	PPM1K	CAPN1	MAP9	THRB	HIST1H2BI	LL0XNC01-16G2.1	CUX1	PDIK1L	FLOT1	RP11-299G20.2	INCENP	TP53INP2	SLC16A13	INHBA	FAM43A	EDEM3	HES7	RP11-295G20.2	ESRRB	RP11-409I10.2	INPP5K	KTI12	PTCRA	AC078883.3	RHBDF2	TMEM102	BLK	PRSS3	DCLRE1B	SERPINA3.1	WNT3	ADA	BLVRA	SLC9A3R1	SUCLA2-AS1	ARL14EP	RP11-289H16.1	AC005329.7	TMEM161A	LPP-AS2	C1ORF198	TSPAN10	BCYRN1	LMTK3	PCBD2	TGFB2	PRCD	PDE4A	PSMB2	ZNF324	SUSD6	C5AR2	TEAD1	SMARCD1	CYB561	DAPK1	DHX57	ZNF320	PPP1R13B	SUPV3L1	SMAGP	GOPC	IMPDH1	PEMT	UFSP2	MSH5	PYGM	ZNF416	HS6ST2	SLC39A8	SLC39A6	SNRNP200	SLC5A6	KIAA0753	APCDD1	SLC4A8	AC079807.2	PPP1R3D	RP3-449M8.6	NECAB3	KCNJ11	SMYD2	C11ORF45	CAP1	ALOX15B	RHOT2	AC012074.2	FAM162B	PLCG1	KRTCAP2	RP11-573D15.9	NIPA2	TBC1D16	PANX2	RNF31	NDUFA4L2	LENG8-AS1	RP11-166B2.1	WDR41	ZBED6	LINC00958	TCEA3	TTTY10	GTF2F2	DERL2	AC058791.1	DIS3L2	PHACTR3	WBP4	AGER	ZNF385C	NUMBL	GMPR	KCNRG	BMP1	KCNS2	BOLA2B	BST2	LRRC47	RP11-2H3.6	GLIPR1L2	RMND1	WDR25	MICALL2	ACSS3	ICAM5	UBE2M	ZNF337	DCHS1	XRCC6BP1	NPM3	PYHIN1	WI2-1959D15.1	GS1-72M22.1	GPC1	RP11-448G15.1	DARS	TRIM37	RP11-433J20.1	PLPP6	PHF5A	DEPDC5	EHD1	TUBB6	TUBG1	GALT	RP11-108M9.6	RIC3	MGRN1	CS	MASP1	TMEM106A	TRAIP	KIAA0319L	RP11-159D12.2	ZNF507	PTER	EVI5L	MEX3A	ISG20L2	MEIOC	FAM177A1	CXORF40B	ARHGEF10L	RP4-781K5.2	RP5-1057I20.4	AC079630.4	SAC3D1	RAB40C	SNTG1	ZNF593	PITPNB	NUSAP1	RUSC1-AS1	CTD-2017C7.2	ZP3	SRPK2	STAM2	RP11-154J22.1	UBL4A	VILL	LYZ	AC011043.1	CTD-3187F8.14	FAM3B	TMEM176A	FBXO8	ELOVL1	RP5-1021I20.5	BIN1	ZNF677	TSR3	RP11-472N13.2	ZNF57	ZFP62	DUS3L	GABPB2	C1GALT1C1	GRSF1	CRIP3	MIER2	RP11-457M11.5	PCIF1	GOLGA8H	RP1-234P15.4	TFB1M	ANO8	RPAIN	ABCA10	EMP1	RP11-34P13.14	YJEFN3	GFM2	PCYT2	RNF7	AGO1	TTLL12	POLR2A	SAP30	NABP2	UBL7-AS1	RP11-378J18.8	FAM132A	KIAA1671	FRMD6-AS1	EXOSC4	SH3BP5L	MDH2	CCL8	PIGZ	LINC01136	DDX11-AS1	NPL	HDHD2	TXNDC11	CAMK2N2	HMG20B	RP5-967N21.11	MAMDC4	WDR11-AS1	VWA1	RP11-573D15.2	RDH14	RP11-66B24.1	HBA2	BRD9	SMPD2	C6ORF120	TENM2	CEPT1	RP11-680F20.10	PSMA1	SENP8	PLD5	ACADVL	COL4A4	ANTXR2	CRLS1	AL133245.2	TMEM246	TMPRSS5	SLC9A5	CLDN20	IL33	ARAP1-AS2	MIR222HG	CCND2-AS1	LINC00884	DLAT	LSM6	POU3F1	GPR85	GATB	GRID2IP	PEX3	RP11-325F22.2	LINC00954	FAM8A1	GOLT1B	RP11-134G8.5	PITPNA	MYBPC1	RP11-553L6.5	CDCA2	RP11-500G10.5	DISP2	SLC47A1	ATXN1	AC009404.2	ABRACL	TRIM65	TICAM1	CFAP53	RP11-711D18.2	HERPUD2	NSUN5	RHBDL1	ARAF	RP13-753N3.3	MYH14	DACT1	TMIGD2	TERF2	DMGDH	RIBC2	PLPPR5	LYPD8	RPF1	SORCS2	BOK	LGR4	PTRF	MRPS14	ERAP2	RGS17	ZDHHC16	LCMT1-AS1	AGO2	SQRDL	RP3-402G11.25	BAALC-AS1	MGMT	NDC1	PABPC1L2A	DHX9	ZNF266	CYB5D1	UBE2S	MLLT3	CTD-2302E22.6	TRPM6	CTDP1	LRRC23	CNTNAP4	CAMKK1	EXD2	PSEN1	TMCO3	NOD2	PRPF38A	FITM1	WFDC2	AC108488.4	KIF18A	CAPN3	SPAG5	CD151	RP11-474G23.2	RP11-227G15.10	FKBPL	CYP3A5	INTS2	UBAC2	C1QL2	CDCA7	VPS8	XXYLT1	AC093673.5	FAM89A	ATP11C	LRRC1	LINC01007	TMEM87A	PRKD1	CSPP1	CLIP2	ERAL1	FAM133A	SCYL2	MRPL49	PP7080	ZNF883	RP11-273G15.2	ACAT2	SLC33A1	DISP1	SNAPC2	AC079466.1	LCA5	NAV2	GALNT4	RP11-967K21.1	MTMR10	CD79A	UNC13B	COL4A1	EXOSC7	ZNF763	ZNF555	TTC30B	SMIM17	SUPT4H1	LILRB2	MANEAL	EIF1AY	PCDHB5	XXBAC-BPG181B23.7	PREP	CYP2J2	CYP1B1-AS1	RNF212	TESC	SFI1	KCNJ9	PTRHD1	PDCD1LG2	SAMD10	C10ORF95	GNAZ	RP11-517P14.2	ZNF14	AC062028.1	USP37	SPRYD3	VPS26B	TRIP13	RBBP5	FAM47E-STBD1	COL15A1	RP11-596C23.2	PHF7	POMK	CCDC189	PDSS2	N4BP2	HNRNPF	ZNF487	ERICH1-AS1	FAM166B	JHDM1D-AS1	AP1AR	EXOC4	RBP1	CTD-2349P21.12	ZNF695	USP20	SEC63	RP11-261C10.5	VNN3	AAMDC	NFKBIB	CHST13	C9ORF129	MARCH2	CCNA2	NEU3	HDAC6	PDGFA	AKAP3	CTSC	FBXL7	BACE1	PC	YPEL5	HJURP	SYDE1	CLPTM1	KIAA2022	NUDT11	PAXIP1-AS2	STAMBP	MED24	EXOG	C1ORF109	ZNF135	YAP1	ZBED1	HNRNPUL2	PTPRM	FAM71F2	AZGP1	RP11-666A20.4	CHST14	HIST1H2AK	MRPS15	WDR43	RP11-714G18.1	MINPP1	RP11-80H18.3	MRPL53	OBFC1	AC016735.2	PRKACA	TXN2	ASTN1	CDNF	DHCR7	TMEM37	ZNF692	ENTPD7	PIGU	ZNF790	TRIM4	ACY1	TRAPPC9	QTRTD1	FOXD2-AS1	SLC22A18AS	DPP9	PRKAA2	GOLGA7B	ZW10	PRX	CIDEA	TAF3	UMPS	RMI1	AC068282.3	TMEM97	RARRES1	STX11	ZFAND4	RP11-762I7.5	POU6F2	DDA1	HTRA4	DYNC2H1	B4GALT6	GAREM2	RP11-329B9.4	LGI3	MIEN1	ZNF585A	AF146191.4	AGBL4	WNK1	SERGEF	CTC-428H11.2	ASCC1	TRAF1	ERCC2	TCEB3	OR7D2	REM2	VPS37C	ZNF454	CDKN2B-AS1	RP11-340I6.8	ST3GAL5-AS1	SPAG4	RASGRP1	RP11-488L18.8	SCYL1	ZNF813	STOX1	RP11-381N20.1	FAM102A	RELN	FOPNL	TRGV5	EIF3CL	ATP6AP1L	TSPYL5	HECTD1	IKZF3	MIOS	GPATCH3	AC005224.2	HDAC3	HMCES	ZNF98	CPA6	HSD3B7	RP11-158H5.7	DIRC3	TPD52	FBXW2	SLC39A1	AGTRAP	RP11-290F5.2	ZNF654	PKN3	KIRREL3	CTD-3193K9.4	RORA	CABLES1	F2R	SH3TC2	TMA7	LINC00441	DPY30	H1FNT	KCNK3	ZNF565	ST3GAL4	NOL10	AC009005.2	KCNH5	ACO1	ADCYAP1R1	AC138647.1	LONP1	EFTUD1	ZNF852	TMEM132A	CORO2B	AL589743.1	COL20A1	DALRD3	ALDH5A1	SGK2	TNFAIP6	USP43	FOXN2	GLTSCR1	TMCC1-AS1	AP4S1	B3GAT2	CASC15	TFDP1	ZNF429	RP11-259N19.1	ZNF865	PEX11A	SPTLC1	TRIM59	SLC50A1	KIAA1614-AS1	CCDC150	PROM2	DPYSL4	METAP1D	AC005037.3	SCAF1	RP11-65I12.1	VPS13B	RP11-1246C19.1	GTPBP4	RP1-111B22.3	CR1	ZNF526	CDC123	TP53TG5	NRBP1	RP11-77K12.1	TMEM18	WBP1L	SLC22A14	RAB11A	SLC41A2	ZBTB39	PKD1L3	IARS2	C2CD2L	CTC-251D13.1	IRS1	AIFM3	UXT-AS1	FAM156B	RPP21	PCCB	ZNF211	KLF11	QRICH2	CTC-429P9.2	CREBZF	RP11-2E11.9	HMGA1	PDDC1	LSM11	KIF14	AC144831.1	DLEC1	RP13-216E22.4	FAM60A	PDCD2L	PLIN5	B9D2	PCDHGB6	TMEM59	RP11-162A12.4	RPUSD4	ZNRD1	PRMT6	RAG1	CLTCL1	SPAG1	DGCR5	CD3G	DMWD	ZNF773	CD36	RP4-749H3.2	RP11-727A23.10	ALG10B	FBRSL1	PPP1R8	HIST1H2AB	ATG101	LRRFIP1	DPAGT1	PXDN	MAPKAP1	RP11-83M16.5	KB-1517D11.4	KLK6	RAI14	PLCXD3	FOXO1	CDH22	PIEZO2	SGCB	RP11-20I23.13	RP11-50B3.4	PPP4R1	MAPK1	PARP10	FAM153A	RP11-620J15.3	MRPL39	AURKB	RP11-305K5.1	PTH2R	RP11-388M20.1	AL133335.1	AL049794.1	TXLNG	PFAS	MARCH8	CCHCR1	POLR2H	RP11-488C13.6	RP11-621L6.3	SSX2IP	CTD-3074O7.5	RP1-34H18.1	ZBP1	SSTR1	COG2	RP11-416I2.1	COPS3	ADGRA1	GARNL3	SLC35C1	MSANTD1	NTMT1	THAP10	PHTF1	SPATA18	C5ORF17	ATP5L2	ZNF185	CAPN5	HMGN4	TSNAXIP1	DIAPH1	SUPT3H	ATP8B2	RP11-79E3.2	MYO1B	AC087294.2	RP11-1007O24.2	RP11-996F15.6	CEP83-AS1	LINC00861	OXER1	DCTN6	RP11-1275H24.3	STK24-AS1	KCNA5	RDH10	FAM172A	KIAA0930	MED23	AIP	RP5-858L17.1	RP11-25K19.1	RP11-153M7.5	SLC7A6	DNAH14	RP11-279O9.4	GTPBP2	KLHDC9	LINC01088	CNNM1	CEP126	RFX3-AS1	CTTNBP2	B4GALNT3	C1ORF74	RP1-178F15.4	ASGR1	ZBTB7B	ZEB2	PDK3	PELO	TLDC1	RP11-378J18.9	ASB16-AS1	SHB	G2E3	RAD54B	RMDN3	CTD-2270L9.4	CALCRL	NUF2	ZNF367	LINC00539	BCL2L12	DPH7	GNB2L1	TTC7B	CSNK2A2	UBQLN1	CFAP221	RP3-461F17.3	MALSU1	PLEKHA4	FBXO33	ASTN2	LTBP1	RP11-248J23.7	BRF1	SACS	FUS	TBC1D19	RP11-1081L13.4	ASMTL-AS1	ARHGAP44	RP11-412D9.4	PHLDA1	TOP1MT	REC8	MMP23B	ILF2	DPYSL5	MIR124-2HG	P4HA2	MIR99AHG	DPF1	BLCAP	AC010226.4	TVP23C	C1ORF233	CTC-459F4.1	RP1-151F17.1	RP4-561L24.3	METTL4	SEPT12	MEX3C	ELF4	ZNF350-AS1	RBBP6	PPP1R32	NAALAD2	RP11-946L16.1	CMTR1	RALBP1	SMIM7	RP11-50D9.3	LYRM2	CDKN2A	TUT1	NAALADL2	CYP7B1	MAPK11	SSH2	HMGCS1	KMO	CH17-125A10.2	EEF1A2	PCSK4	TEF	TRMT61A	NDUFA9	RP11-489G11.3	QSOX1	ACRBP	SPATA17	RP11-386G11.5	SYNPO	LDOC1L	PITPNM1	GSTO2	CEBPB-AS1	RP11-575F12.2	RP11-353N14.4	NHEJ1	KCMF1	LRRC19	PAK4	RP11-333B11.1	MRPS11	ZNF92	FAM86B1	USP5	IPP	RP11-420N3.2	KIF3C	RP11-410E4.1	LINC00507	MUL1	RNF165	LINC00629	C19ORF35	SPTSSB	IGHEP2	ENTPD3	LIMK1	GAN	ESPL1	NTNG2	ABCD3	TICRR	CC2D1A	CKS1B	RP11-111F5.4	CTIF	PCDHGA9	CHRAC1	PTPRD-AS1	CFAP20	NEURL3	FITM2	AFF2	RP11-710C12.1	KLHL30	FAM72D	NAPG	MYL5	NKIRAS1	TMEM229B	SHF	SOX5	CTA-29F11.1	RP5-1187M17.10	RP11-293M10.6	MTOR	CREB3	FAM106A	CITF22-1A6.3	XKR9	SPATA20	PIR	ARHGEF26	IPO13	ELP5	FBXW5	EIF4EBP3	REP15	SHPK	ZNF304	LRRCC1	GOLIM4	NKAIN4	NMNAT3	SUDS3	SEMA6D	RP1-267L14.6	AES	MECR	CKMT1A	ATP13A4	SNX4	ABCC2	CHMP5	MIF4GD	CFH	KLRC4	DCUN1D2	GPAT4	ARF4	PTPN21	STK3	CTD-2033C11.1	AC008079.10	HLA-DOB	KCNQ2	ASPHD2	CMYA5	BEND6	ACACB	PCDHGA8	G6PD	SDSL	AC004540.5	KCNA4	SAP30L-AS1	KCNB2	PXYLP1	MLEC	ITGA6	COL11A1	DCC	RHBDL2	SCRN1	RP11-123K3.9	C11ORF65	PI16	RP11-575L7.8	ABHD1	HNRNPC	OR52K2	RP11-1060G2.2	EXD1	KLF8	RP11-126K1.9	RP9	CTC-479C5.12	MUS81	ERN1	MAP2K7	COX18	RPL21	ZDHHC11B	ORC1	RP1-168L15.5	ARMCX4	WWTR1	SPG7	CHD1	MED15	CHPF	RP11-122K13.12	UHRF1BP1L	KIF9-AS1	RP11-359J14.2	C5ORF56	COMMD10	CHID1	KLHL8	KCNC2	MLF1	SPEF2	NRDC	SLC2A6	PRKAG2-AS1	FKRP	SPX	CTB-50L17.9	CC2D1B	RP11-503E24.2	TAS2R14	KRTAP5-10	KLHL29	ADAM23	ZNF165	SPDYE2	VCL	PRR13	GSS	PTPRCAP	LYRM1	CPTP	TBX18	PODXL2	LHX6	SNAI3-AS1	RNF114	WEE1	CORO2A	TMEM254-AS1	TET1	AC093388.3	SLC16A2	ZNF714	LINC01358	CD24	TEN1-CDK3	AC009403.2	RP5-1024G6.2	GOLGA8T	RP11-12J10.3	ZNF787	SLC6A7	TRPM3	C11ORF24	TPBG	MCM3	RP11-307C12.11	RERG	FAM95C	PANO1	PRPF8	ZNF785	PAPPA-AS1	RP11-290F24.6	SLC25A27	FNDC9	ANKRD13D	DNMT3B	CTD-3035K23.7	MIA	RP11-455F5.3	TRAPPC3	KRI1	RP11-7O11.3	MROH8	RP3-406P24.3	CCDC84	AMOTL2	ADAMTS15	CCL3L3	TRAPPC2L	PPARGC1A	RANBP10	ZNF777	PSMC4	AC116366.6	PEX7	RP11-239E10.2	MYL12A	TMCC2	WDR73	KATNAL2	CENPQ	ARL5B	GMFG	LRP12	ASB9	LRRC27	RP11-380B4.3	CCDC120	ANKRD31	MAP3K6	AGAP2	WDR89	NME7	RP11-523H20.3	DLG5	PCGF3	CTD-2583A14.10	CDAN1	KMT5A	MFI2-AS1	NEK11	ZNF738	JPH1	SLC25A38	DTX2	CDIPT	ORMDL2	CTD-3096M3.2	RNASE3	CENPW	RPL35A	RP4-647C14.2	ANKRD13B	PLPP2	UCK1	BMP7	CLEC4E	CTD-2035E11.3	MORN4	ASAP2	NUP50-AS1	VAX1	ZNF441	HHATL	RUNDC1	C14ORF1	DNMBP	ANAPC15	L3MBTL2	EMC2	TAF15	ACER2	CELA1	RP11-415J8.7	N4BP1	PRKCZ	TNFAIP1	DNAJC27	LINC00493	RP5-1198O20.4	CREB3L4	LFNG	RP11-295K2.3	LINC01122	KLF12	DUS4L	RP11-45A17.4	MCMBP	PRC1	MPP7	TPPP3	FAM63A	TTN	LINC00894	AC024704.2	NLGN2	IL9R	BCLAF1	PNPLA4	TMEM232	KCTD13	ZNF606	CMBL	RP11-473O4.4	NDUFC2	FAM83H	ILKAP	NREP	KIF11	RP11-661A12.12	FAM181A	RET	AC079586.1	RB1	DUOX1	LZTS2	ZNF503-AS2	HIF1AN	CHCHD4	AC012593.1	VWF	CCDC7.1	DCPS	SHMT1	MEI1	ZFPM1	CTC-329D1.2	LLPH	SAR1A	ACRC	RP11-295H24.4	C1ORF95	RP11-817O13.8	SLC35B3	METAP1	CBS	HOXB3	EPHA6	NSUN3	BYSL	GPR146	CIDEC	HCFC2	AC073072.5	TNFRSF19	TMEM132D	RP11-439A17.9	TRPV3	LMCD1	PLEKHA8	TDRD9	HEYL	HNRNPM	VPS36	CTC-444N24.8	ACAD9	PCDHB10	GOLGA5	GIPR	AL365181.2	PCDHA9	RAB3B	NXT2	ANKRD55	ONECUT2	CHMP2B	C3ORF18	CDCA4	TEX30	NR4A2	ANKRD9	RP11-188P20.3	HNRNPLL	CTD-2012J19.3	ANKEF1	LINC00467	RTCA	LRRIQ3	RP11-127B20.2	NOC4L	MRPS26	TRAF2	EXTL1	NUDT15	AKAP7	ZNF226	CRISPLD2	DCAF15	FAM127C	RP11-10N16.2	TNFRSF4	GPX3	GATM-AS1	TARBP2	EPB41L4A-AS1	WBP5	PSMB9	RASGRP4	LINC01411	PHB	TAS2R4	TOM1L2	ZNF587B	METTL17	TXNL4A	ADRA2B	RP11-250B2.6	FBXO9	C11ORF74	ZNF256	ZNF277	MCF2L2	PIGO	AGPAT3	RP11-88E10.5	FUNDC1	ADAMTS3	RP11-381K20.2	RP11-474O21.5	ZFYVE28	AHNAK2	ALAS1	DPEP3	WNT10B	SSR2	RP11-452C13.1	HOOK3	BRIX1	BZW2	CD8B	RP11-462G2.2	CDC45	MTX1	RP11-953B20.1	PDE4D	RP1-118J21.25	GZMH	MYBL1	KIAA1468	RP11-351D16.3	LA16C-358B7.3	LRRC2	ZFR	CH507-42P11.8	ASIC1	DYNC2LI1	AJ006998.2	GPR171	ADAM8	NCAPH2	PTCD3	TIGD5	SLX1A	MEGF10	VWA5B2	CTD-2547L16.1	HSD17B14	SNHG10	RP11-360F5.3	AC004951.6	RP11-321A17.6	LINC00976	ZNF765	RP11-85O21.2	TMEM164	AGPAT1	LRP11	RP11-114F3.4	OVCA2	NR2F6	LRRC20	SUN1	VSTM1	CALCR	AREL1	C6ORF163	ZNF775	OBSL1	SPC24	EIF2B4	CTA-984G1.5	WDR45B	ASIC2	WEE2-AS1	RP3-475N16.1	PRRG2	DCAF4L1	VPS25	BEAN1-AS1	ARV1	C17ORF107	VWC2	NCBP1	SEPT9	ZNF554	FBXO45	RP11-1109F11.5	PPT2	ZNF783	RP11-677M14.7	AC004158.3	NLGN4X	CNFN	SAA1	SIGLEC5	RP11-250B2.3	SERF1A	PPP2R5B	TDRD15	LETM2	RP11-290F5.1	FAM66C	FAM78B	THAP11	TESK2	SLC25A11	RANBP17	CTD-3203P2.3	TMEM183A	PAIP2B	ITGA2	RASL12	ROBO1	AFAP1L2	ADAMTS14	C5ORF15	CTA-217C2.2	SLF1	TMEM79	RSPO3	NOSTRIN	MOK	ZDBF2	MPRIP	PARD6G-AS1	DDIAS	PPM1E	ELAC1	ATRIP.1	CTD-2288F12.1	RP11-227D13.4	DDX18	CACNA1B	RP11-298I3.4	PMS2	CTD-2651B20.3	RARA	ZNF776	RP11-467I17.1	CTAGE9	OPLAH	ING2	PRELID3A	SPOCD1	GALNT13	C10ORF12	PTPN3	KCNAB3	FBXO15	CRK	ANAPC2	OSBPL6	DENND1C	DYX1C1	LMLN	DDX49	ANKRD13C	RP11-589M4.1	RP11-370I10.11	DNAAF1	IL1RN	LSM1	CSTF2	PDZD4	SRA1	MUC6	NOC3L	CTD-2292M16.8	ZNF551	ALG8	RP11-1079K10.2	KCNMB2	MARK1	TRGC1	RP11-319G6.1	CA8	SERTAD1	HAPLN3	TMEM38A	TFAP2C	PIGS	SYCP2L	RP11-286N22.8	RNF40	ZSCAN25	DCUN1D5	TSEN54	PTK7	HIC1	CRLF1	CNN2	MFSD3	RP11-134G8.7	MMACHC	SMIM20	GSG1L	NDUFS1	MAMSTR	CTD-2516F10.2	SLC6A15	RP11-297A16.2	RP11-134K13.4	ZC2HC1A	CLNS1A	CDCA3	RP11-689P11.2	HMGXB3	RP11-645C24.5	NBN	DMXL2	SLC8A3	FAM189B	CXORF40A	SDR16C5	RFTN1	TTC34	NT5M	CDH1	UPRT	LINC00910	VPS72	KCNE1	CCDC71	SV2C	SLC37A1	ERMARD	RP4-565E6.1	NID1	RP11-130F10.1	PEX5L	TRIM24	AC142472.6	ZNF254	KREMEN1	SOCS2	PRELID2	YAF2	PDLIM4	CH507-9B2.5	UBXN10	THAP9-AS1	FAM222A	SLAMF7	NAT9	PCDHA10	RTKN2	XRN1	LINC00342	RP11-367J11.2	OAF	CAB39L	RAD9A	MGC45922	RP11-496I9.1	EPHX4	HS1BP3	SLC31A2	ZDHHC2	RP11-37C7.3	RP11-38G5.4	TAF1C	TSHZ1	TUSC1	CTB-25B13.12	SMIM6	AC079767.4	PDE10A	DACH1	SNTA1	TRIO	AC109829.2	GREM2	RP11-390E23.6	NOL3	CKS2	TBXA2R	MAGOHB	GTPBP10	RAD51D	PIF1	PIAS1	ANKRD20A4	SPINT2	QPCTL	MAGED2	TXK	RP4-728D4.2	NPM2	NHSL1	ZFX	CENPI	KSR2	RP3-394A18.1	RP11-394O4.5	CTB-41I6.2	LINC01546	PDCD1	RP11-492E3.51	RP4-635E18.9	TTC4	USP27X	GTF3C2-AS1	RP1-257A7.4	SKA1	PARVA	RP11-277B15.3	COG7	PGA4	CCNT2	DDX20	PEX16	ADCYAP1	PCDH8	DDO	SEMA4D	ZNF439	CSF1	FBXL19	INHBA-AS1	PCDHGB5	PCBP3	RP11-319G6.3	NCAPD2	TBL1XR1	THNSL2	RAB34	METTL5	CGN	HSPB11	LBX2	KLK7	ACKR1	RIPK2	AF064858.6	RP3-441A12.1	PROSC	EPB41L4A	PRRT2	CEACAM19	XIAP	ZNF75D	RP11-158M2.2	RP11-803P9.1	KANSL3	C9ORF64	SKIV2L2	TMEM204	CHP1	JMJD6	CTDSPL	MTHFD1	SAPCD1	AGAP6	MED30	RP11-70D24.2	NUDCD1	RP11-182L21.6	PRPF18	AKR7A2	ARMC4	SYCE2	ARRDC3-AS1	OSER1-AS1	FAM120B	RGS9	TMEM50A	GNAI3	RP11-81A22.5	ST6GALNAC2	PSMD11	LGALS3	CITF22-92A6.1	MAPKAPK5	BAHCC1	RP11-329B9.3	MPP3	ZNF184	PVRL1	MAPK8IP2	ACSBG1	C1ORF159	TP53TG1	CNKSR3	LINC01085	KIF6	C1ORF194	MRPL28	RP11-110I1.12	POLR1B	VPS41	PLOD2	RP5-1050D4.3	TRNT1	URB2	EIF3G	BCL2L15	P3H3	RP11-329B9.5	WNT5A-AS1	PLRG1	ETV3	HIST1H2BO	GLB1L	RP11-655M14.13	DUSP4	SOCS1	RP11-307C12.12	USP25	SLC26A1	FCER2	CTD-2020K17.3	AC002467.7	MRVI1	ZFP14	DHX58	COMMD2	AP000866.1	GLTPD2	CYP1B1	AKT2	TRIM47	PLPPR1	KCNJ4	PORCN	LINC00486	CTD-3088G3.8	CEP162	LRFN3	DNM1P35	NME4	IL27	RP11-876N24.2	ZNF563	TMEM139	THAP4	IRGQ	SLC25A25-AS1	RASSF2	ZNF587	DAP3	EID2B	ZNF611	TJAP1	FCRLB	FGFRL1	SIRPB1	KHDC1	B4GALT3	SULT1A4	LRRC70	EPHA3	FOCAD	RP11-348N5.9	TSKS	DHRS7B	ISPD	NRSN2-AS1	DOK5	NHS	COPS4	PCDHB2	CTD-2017F17.2	DOCK4-AS1	RAB40AL	GPR137C	SCAF8	RP11-324O2.3	FSD1	CTD-2619J13.23	RP11-646I6.5	HIST2H3A	GATS	DECR1	RP11-22P4.2	DLX1	SPATA6L	NFU1	SLC6A13	GPR155	RP11-467D6.1	HIST1H3A	SLC4A4	RP11-468E2.5	TXNDC2	MRPL11	PARD6B	TNFSF4	ZNF549	CNNM4	KRBA1	HPCAL1	TCTEX1D2	LINC00471	EIF2AK1	POLR2C	LINC01515	SLC26A6	MATK	ZNF30-AS1	POLR2M	FADS3	NUP62	WDR33	AC005076.5	NEO1	GXYLT2	ZNF205	SH3BGRL	THNSL1	KCNJ14	STARD13	SCP2	AP003068.23	TXNDC15	RP11-10C24.3	RP11-214O1.3	CTD-2555O16.4	BEND5	DGKG	GRB10	CDC25C	LAMC1	APIP	SLC35E4	RP1-159A19.4	ZNF419	RP11-407G23.7	RP11-429E11.3	RIOK3	CA11	PRKD2	C5ORF49	CHST3	RNF157	MEX3D	KIT	GLS2	ASB1	RP11-324I22.4	C10ORF88	NPNT	IQCJ-SCHIP1	RP11-728K20.3	CACNB1	ST6GAL2	ATP8B3	TPD52L1	GPT	NR2F2	PLEKHM2	ZNF32	RP11-32B5.7	ZNF699	RP11-481J2.4	DAGLA	CTCF	AIRE	PTGES2	C6ORF47	PIGB	CAPN7	RP11-218C14.8	RP11-474P2.6	TFAP2E	UBE2J1	NBEAL1	RP11-77H9.2	AKTIP	LRPAP1	GRAP	HEY2	ZPR1	RFT1	HPR	TSSC1	RAB37	RP11-258F22.2	RP3-467N11.1	RP11-195C7.1	STK11	CTD-3113P16.11	LINC00115	RTP5	ZNF436	PKI55	RP4-621B10.8	DNAJC5	FAM47E	RP11-341N2.1	DCN	MAPK12	ZNF182	C10ORF131	MTG2	DUOXA1	RP13-650J16.1	PAWR	SCARA3	ZNF394	RP11-408A13.4	TLR8	MSL1	SEC16A	ECI2	IPO5	RP11-763B22.4	PACRG-AS3	SBF2-AS1	INSM1	DAB1	RP11-547D23.1	GCC1	CARD14	RP11-14N7.2	CFP	RP11-79P5.9	LCOR	RP11-318A15.2	ZC3HAV1L	RP3-508I15.9	TIMM44	SELT	SPIN4	SLX1B	MAK	MGAT5B	UNC119B	RCE1	COX8C	GSTM5	RNF144A	SLC36A4	PRPF40A	ENPP7	CD5	CTD-2306A12.1	ICAM4	COBLL1	TMEM191B	PCDHB4	RGS5	ZNF287	NMD3	HMGA1P4	FAM117A	RARB	RP11-302M6.5	TAF9	GNPDA2	L3HYPDH	DDX50	PRRT3-AS1	NCKIPSD	AC006942.4	RBM11	TMEM14B	FILIP1L	KIAA1217	STRC	ZSCAN18	SCOC-AS1	CD48	TPR	SNHG23	SYTL5	MAMLD1	RP11-104N10.1	RP11-862L9.3	STX17-AS1	ERGIC3	RP11-74E22.6	CTD-2545M3.8	AC144449.1	PAQR3	LXN	RP5-1085F17.3	MARK4	SLC22A4	PKD2L2	IFT74	GEMIN4	RP11-76E17.4	TRPC1	HSDL2	CKAP2L	FANCF	C4ORF33	THG1L	CRYBB2	PTPRB	BCHE	CLCN6	UBAP2	OSCP1	KCNG2	GTF2IRD2B	ADM2	SCRG1	CNPY4	ZBTB12	CFDP1	PTGES3	FAR2	LINC00937	RP11-534L20.5	AC011043.2	RP5-965G21.6	ZNF396	SMG6	DUOX2	C6ORF3	FLRT2	SNHG25	RP11-676J15.1	GPRC5B	RP11-91P24.7	DMC1	PLEKHA7	RP11-147L13.8	RP11-403N16.3	ASNA1	SMURF1	MXRA7	MEFV	RNPS1	C1ORF122	NDUFV2-AS1	CCAR1	SBK1	TTLL1	FAM200B	PCDHB7	SDS	RP11-109A6.3	AC241377.2	RP11-644F5.11	SPNS3	TRAP1	ZFP57	CLPTM1L	CTD-2095E4.5	LBX2-AS1	LINC00839	CCNYL1	RP11-162G10.5	RRM2	CFI	SMOC1	TTLL11	ZNF613	TNRC6C	SLAMF6	PPP1R16A	CTD-2366F13.1	RP11-500C11.3	HIST1H4F	CPLX3	KIF1BP	RNF215	PPP1R26-AS1	PRKCH	ZNF324B	LEPR	RP11-309L24.4	SIDT1	TRIM62	STARD3	RP11-336K24.12	RP11-344B2.2	SERPINB8	PCDHA1	GALNT6	AP006621.5	ACP7	STAT4	RP11-352M15.2	RTFDC1	KDM1B	LYRM7	CDC42BPB	RP11-315D16.4	NXPE3	QTRT1	RP11-347C18.5	KRCC1	KIAA1549	LHX2	PCSK6	ITGB7	NDUFS4	RP11-541P9.3	DCTN2	SMPDL3A	PARP1	HAUS4	HRAS	CTD-2192J16.11	NPAS1	RP11-333E1.1	CTD-2199O4.6	PPP4R3B	NEDD4	KCNK7	MAPK1IP1L	RP11-434H6.7	EPHB4	MSH5-SAPCD1	ATP13A2	RP11-107M16.2	TNFSF18	VOPP1	RHEBL1	SFSWAP	MRPL38	CBX4	POLR3F	QRICH1	ZDHHC15	ASB13	TTC39C	RP13-735L24.1	BDH2	RP11-173C1.1	LIPT2	ZNF713	KHDRBS2	RP6-91H8.3	HIST1H2BM	NME6	CTD-2184C24.2	TCAF1	GPR25	ANKRD54	RP11-1228E12.2	RALY-AS1	TAC3	ALG3	TIMELESS	LINC01563	GPAA1	CTXN3	AFG3L2	PAK3	RP11-22A3.2	ZNF814	UPK1A	AC079922.3	MED18	CBLN4	PIFO	BBS9	SERPINA3	TAS2R41	RHBDF1	ZSCAN16	IQSEC3	CASKIN2	MORN2	VPS33A	SRP54	PPCDC	DDX46	RP11-307C18.1	BCAM	KDM5B	BGLAP	FTCD	CTD-2506P8.6	TRIM71	TMEM8B	HBQ1	ZNF208	ZNF197	AP001062.7	RAD51	PLEKHF1	TAS1R3	FCRL3	RP11-307C19.2	RWDD2A	LAG3	EAPP	SGK494	NUFIP2	PLEKHG3	HIST1H1B	SFT2D1	CTB-41I6.1	CACHD1	HAX1	YRDC	GNPNAT1	KMT5C	RP11-131L23.2	RP11-490B18.6	CX3CL1	PSMC2	GFM1	NRG4	DDX25	RP1-206D15.6	RNASEH2A	TMEM219	SPEF1	KLRC2	NPPA-AS1	SH3BGRL2	KRTAP21-2	ARHGAP5	RP11-61K9.3	EIF2B1	SUSD1	SLC16A8	EVA1C	CPB1	PLGRKT	RP3-369A17.4	CECR7	RP11-11M20.4	ZBTB2	ZSCAN9	XIRP1	LINC01220	ZNF512B	HOMER2	CRTAM	TMEFF1	CTD-2287O16.5	LUCAT1	CDK2AP1	PCDH1	RP11-320M2.1	BCCIP	PDE6B	CCDC26	TNFRSF1A	RP11-304F15.3	TRUB1	FCRL2	RP11-339N8.1	CTD-2014B16.3	AC093690.1	ASH2L	DPH1	AL592183.1	CNTNAP3	RP11-348N5.7	NOA1	SLC32A1	BMPER	FASTKD5	CDC42BPG	TREML2	PCP2	CHD8	LRRN2	POLR2J	FAM72C	POLDIP3	ZNF596	LIG1	NUTM2D	C3ORF52	ZNF878	RP11-294N21.3	ZC3H12B	KHK	CTD-2588E21.1	LINC01591	FAM171A1	RHBDL3	ZNF675	GLRX2	FAM86B2	XXBAC-BPG154L12.4	PSMD3	CTD-2012K14.8	C7ORF49	NCKAP5	PUSL1	DLL3	RP13-465B17.4	CPNE3	CDC26	RP11-195B17.1	MAFB	TRAPPC13	ZMAT4	NLRP4	CH507-39O4.2	ZNF276	RP11-262H14.3	SLC16A10	RP11-285F16.1	PKIG	PARD6A	GRAPL	TCF19	EMCN	CASZ1	GAS1	GSAP	RP4-564F22.5	ANKRD45	IGBP1	ZNF774	TMC3-AS1	CCNO	MAGED4B	SNRPG	KLRF1	ZNF835	CTB-158D10.3	PSMA8	MAD2L1BP	SFTA1P	NOS1	AC138035.2	RP11-338C15.3	TTC30A	ZNF511	CTD-2587M2.1	EFNA4	RP5-991G20.1	ZIC4	KIAA1211	FAM151B	RP11-456K23.1	AC007325.4	ATN1	PINLYP	HIST1H2AJ	RP11-332H14.1	CTC-273B12.10	LRRC75A	GAL3ST1	SLC25A15	GPR150	CCDC66	PDCL	SPRY4	CCDC39	REXO2	EML5	LINC00654	RP11-435O5.5	SNAP47	CEP350	PTDSS1	FAM220A	ARHGAP29	FBXO24	TTC39B	HTATIP2	AC079776.1	FGFR1	DYSF	RP11-182J1.3	KIR3DX1	LRFN4	SRRM2-AS1	LCMT2	LINC00526	INTS5	DNAJC4	LARP4B	CLNK	LRG1	RP11-67C2.2	EGLN2	LINC01516	RP11-359P5.1	INSC	MYOZ1	NTN1	ADCY4	NEUROG3	RP5-1180E21.5	LINC00624	AC007319.1	TCN2	HNRNPR	SLC16A1-AS1	COL6A1	FAM49A	DNAJC2	CRH	CENPK	DRC1	CYTH4	LIPN	P2RY14	CCDC181	RP11-343J3.2	SRSF4	DEPDC4	HTR5A-AS1	SPATA22	LINC01115	ASAH2B	AC005932.1	MED26	FLRT3	F2RL1	LRAT	GUCA1B	CTD-2054N24.2	ILVBL	C20ORF144	LLNLR-307A6.1	ACTL6B	MATN1-AS1	GRM8	PRR34	PGAP3	RP11-191L17.1	SMC4	NRIP2	RP11-53O19.3	LENG9	COPB1	IPO11	CACNA2D4	WRN	TMEM44	RP11-256I23.2	NFXL1	RNF168	KANSL2	TXNRD2	MN1	RP11-135A1.2	AC007246.3	RP11-131L23.1	RP11-383I23.2	TP53RK	TECTA	PLXNA3	SUV39H2	SOX13	GRAMD1A	AC008746.12	CDH12	NMB	SLC26A2	WTIP	ZNF488	HIPK3	LRRC55	PALM	ANKRD30B	POLR2K	HSDL1	SLC44A5	PPP2R3A	CNOT4	CYP24A1	JOSD1	SLC4A5	RP3-323A16.1	BCAP31	RP11-795F19.1	NSD1	CTD-2277K2.1	RP11-305L7.7	ACBD3	AC006449.2	EPHX3	COMMD8	BAALC-AS2	SGOL1	ZFYVE26	MMP9	U47924.32	SLC35G2	C18ORF42	DENND2C	B3GNT9	RP11-521B24.3	CFAP43	EPAS1	CTA-384D8.35	ZNF525	CTRL	POR	CCDC141	XRCC4	LINC01123	RP4-630C24.3	OPRD1	GSPT1	RP11-390P24.1	EEF2KMT	SHROOM4	RP11-582J16.5	ZNRF3	MAST3	HYLS1	ZNF134	SCN4B	ANKRD6	RP11-134L10.1	THYN1	PARD3	LINC00623	MLIP	RASD2	CYSTM1	SYNC	DRD4	ATG10	HSF4	ACTR1A	HPS6	RP13-516M14.10	C12ORF60	UBE2N	TACC2	CTB-43P18.1	PCDHGA3	HRK	DHDH	SP2-AS1	MUT	AC084082.3	ASNSD1	PIM2	GGH	GOLGA8J	CYP17A1-AS1	ZNF432	KIF1C	RHPN1	RP11-89K11.1	RP4-671G15.2	ZNF696	SOX21-AS1	BUB1	TNIP1	RP11-563J2.3	LINC01126	TACC3	ZNF2	MEGF8	TRIM58	PCDH18	RP4-777O23.3	CTD-3105H18.7	RTN4IP1	RAB11FIP1	RP11-766N7.3	CTC-343N3.1	THSD4-AS1	CTD-2616J11.2	RIN1	KNSTRN	NINL	BMP2	SLC25A44	PERM1	FCRL6	RP11-806L2.2	MSRB3	SPSB1	MCF2L-AS1	CUL9	RP5-984P4.6	ZNF793-AS1	ANKRD7	RP11-109G23.3	PYCR1	SIAH2	CDK4	HYPK	AGMAT	LMF1	HACD1	CBLN2	GTF3C5	CTD-2588C8.8	RP4-761J14.8	RBM10	FBL	PITPNM2	SNX32	CTC-444N24.11	LNP1	SLC12A9	MTMR11	ZNF564	RP11-817O13.9	CTB-5E10.3	AC005498.3	SFN	ATOH8	RP4-686C3.7	RP11-780K2.1	RP11-797D24.3	ATL3	CHPT1	LRRTM1	AMN1	HN1L	CHD5	SHCBP1	PLOD3	CTD-2026K11.5	HIST1H4K	RP11-678G14.2	SLC45A2	RP11-94I2.4	PENK	RP11-78I14.1	CTH	TRIM46	CTD-2007H13.3	TIGIT	BTF3L4	RP11-499E18.1	RP11-95O2.5	NME1-NME2	SFRP2	RTP1	TRAPPC3L	UCK2	MSH6	ERBB4	RP11-111F5.3	ZNF709	ITGA11	IFT122	ATP6V0E2-AS1	TNIP3	CA13	TCOF1	MED9	VIP	ZNF408	FAM85B	CCT7	CRYZ	RP11-519G16.3	RP11-15E18.1	WDR55	RP11-681H18.2	RP11-798G7.8	ARL2BP	OR52N2	MYO5B	OCLM	AFAP1-AS1	RP11-403P17.5	CYB5R2	MMP11	NIFK-AS1	SLC6A20	C22ORF15	CTD-2260A17.1	CNTROB	MYOT	KIAA0391	NXPH4	CCL22	LINC01160	SH3RF2	GS1-293C5.1	RIMBP2	RP1-90J20.8	CATSPER2	MRVI1-AS1	ZFY-AS1	CTD-2373H9.5	RP11-159F24.5	RP3-331H24.5	PTTG1	FANK1	LINC00463	MEPE	PRAME	FBXO34	FOXJ2	IZUMO4	LRP5L	ZNF547	NHSL2	SPATA5	CDKL2	ADPRHL2	RP11-148B6.1	NOP14	PCAT6	PIGN	NUDT7	MSANTD3	TRPM5	ZNF804B	ICAM2	PDZK1	TRAC	SMARCC2	MRPL16	SHFM1	CCDC170	AC093609.1	PQLC3	CRABP2	DDX55	RP11-539G18.3	ZBTB42	ADRA2A	CD99L2	CTD-2012K14.7	LINC01191	SEMA5B	AKAP1	RP11-121C2.2	DRG1	ZNF572	CAMSAP1	FTO	MICALL1	AC245100.1	GALNT10	EPO	GRK7	ANKRD20A3	OPRM1	HIST1H3I	TNR	ERVFRD-1	MTL5	AC005304.1	ZNF19	CSRP2BP	TMCO1	NECAB2	TAS2R19	BAG3	CTD-2555O16.2	SLC38A7	AC007228.5	CMTM1	DENND5B	PROC	TGFBR3	TIGD2	ZNF584	HRH1	RP11-367N14.3	LAMA4	RAB5C	RP11-49P4.7	RP11-431N15.2	PACSIN3	FAM87B	SLC18A1	AC009506.1	GS1-304P7.3	ANGPTL1	CCDC18	CLEC12A	GPR4	AC092171.2	RP11-640L9.1	TBC1D10B	RTCB	DGCR6L	AMH	RP11-927P21.1	NMU	CDR1-AS	RP11-45A17.2	CYGB	ZNF853	RP11-317P15.4	RP11-286E11.1	IGFL4	CPT1B	MYO7A	CH17-132F21.5	PEX26	AMDHD1	COMT	DPM2	APLN	MYEOV	RP11-30L15.6	FOXK2	PPTC7	EME1	GINS1	CCDC152	ERLIN1	RP11-455O6.9	MEGF11	UTP14C	PGAP2	FAM118B	RP11-74E22.3	LINC01420	PTGER3	C8ORF48	ZCCHC18	CYYR1	RP11-285J16.1	FXYD2	SUGCT	PCDHGA12	KLKB1	WIPF2	LINC01445	ABHD17C	TNIK	CNR1	AC006946.17	RP11-440D17.3	MID2	ZNF48	RP11-80H5.9	FAM228A	RP6-65G23.5	ATP2A1-AS1	ACRV1	MYCBP2-AS1	FAM196B	AAED1	SAMD14	SMYD5	SLC9B1	RP11-572M11.4	FOSL1	GPLD1	CTC-444N24.6	STX8	RP4-813D12.3	RP11-767C1.2	AGMO	BTBD16	TOR1B	PKD2L1	SLFNL1-AS1	SETD7	SH2D1B	AC009120.11	UBR7	LRRC73	CRIP1	PLXNB1	PYGB	ATG4D	RP11-452L6.5	RPIA	RP11-344A16.2	STK32A	EPHB3	ALDH1A1	RP11-504A18.1	DNAH17	MMP21	RP11-464F9.21	CTGF	RP13-516M14.2	GRIP2	SLC3A1	AC017081.1	CHAC1	ATG9A	MORN1	GPR52	KLK10	EREG	STK38	PLIN3	TMEM8A	RP5-943J3.2	LINC00943	RGS19	FPGT-TNNI3K	C11ORF72	RP11-11N9.4	CPT1A	FLJ33360	RP11-216B9.6	USP39	CTD-2246P4.1	PRSS27	ATG9B	CNKSR1	VSIG10L	RP11-127B16.1	FLJ42969	KDM4D	AADACL2-AS1	RP4-665N4.8	KIF18B	LINC01127	PTCD1	VKORC1	AC113617.1	RP11-278C7.4	GNG12	POM121C	DHX32	LINC00205	LINC01138	ATP10A	RP11-156E8.1	PLCB4	TUBA8	UBLCP1	ZNF175	HAUS2	C8ORF4	IL13	TMEM53	FJX1	C8ORF37-AS1	CTD-2047H16.4	AGBL5	AC007879.5	ARHGEF4	RP11-76E17.3	DENND2A	RIPPLY2	ZNF155	ZNF132	AGAP2-AS1	ABCC8	SPSB2	HNRNPU	POLA1	RP11-649E7.5	RP11-722G7.1	IDI2-AS1	RP3-508I15.21	RP11-296O14.3	PUDP	FAM71E1	SLC25A23	RP11-358B23.1	PLXNB2	HPS5	MYLK4	ZSCAN32	DTYMK	RP11-34P13.3	ANO7	POLDIP2	RP11-301G7.1	AC072062.1	PSMC1	ATP8B1	LAMTOR4	DTX4	RP11-48B3.5	MIR9-3HG	MEX3B	BBOF1	CTLA4	RP11-271F18.4	LINC00977	AC000035.3	RP4-545C24.1	F8A3	MYLPF	LRP2BP	C9ORF43	FAM188B	C1GALT1C1L	TMEM110-MUSTN1	ADGRA3	RP11-661A12.5	HIST1H4L	CD101	AC068490.1	MUC20	MMADHC	MRS2	RP11-324E6.6	RP11-51J9.6	DDX1	LINC01534	RP11-246A10.1	PDF	ELAC2	IFNG	FRY	KIAA0408	ZNF200	RP11-173M1.4	MYCBP	CD72	LRRC43	PSMB4	LENG1	RTP4	ME2	GRB14	SIT1	TCIRG1	CTC-260F20.3	TKTL2	MMP15	ZG16B	VTN	RP11-439A17.10	FBXL13	KB-1208A12.3	ADAMTS5	TFB2M	LRRC6	CH507-24F1.1	OTOA	HIST1H4E	CACNG2	ME1	H2AFX	ZNF229	TMEM238	CKMT1B	RP11-16E18.3	LINC01597	LY9	RP11-104L21.3	TRGV9	TMEM132E	ARC	GRAMD1C	ZNF462	LTA	CCDC9	NEUROD6	ADGRE3	ZNF214	RP11-327F22.1	RPP30	C1ORF145	FAM98C	SRD5A3	CISD2	FIBIN	ELMSAN1	RP11-380O24.1	CARS-AS1	LINC00543	TRAF3IP1	PCDHGA5	ARHGAP39	ERICH5	ZNF667	PSPN	RPP38	PYCRL	PRUNE	ZNF790-AS1	ATRIP	SIPA1L1	BCL7C	ADAM12	ANKRD23	ECM1	POLR3E	MMP19	RP11-147L13.2	PPOX	CTD-3051D23.1	TOLLIP-AS1	C8ORF33	RPF2	SH3GLB2	RP11-158M2.3	COMP	TREX1	MMP24	TRIP11	AMER3	ATAD3A	RP11-73M18.10	TBCE	OSBPL2	RP11-265N6.1	EEF1D	MAP6D1	UCP3	KIRREL	TMCC3	PROS1	SERPINH1	RP11-20B24.6	GPATCH1	BUD31	DNM3OS	RP11-334J6.6	AP001610.5	LRP1	POLR2G	TCAP	LY86-AS1	MYL6B	SLCO4C1	CDKN1C	AQP4	MCM2	MALL	VN1R1	ADAM11	SEC24A	SRPX2	DEDD2	CA4	DNAJC25	HIF3A	OR56B1	AC064834.2	LINC01021	CNTNAP3B	DEK	RP11-513D5.2	RP11-573D15.8	CCP110	ERCC5	IL11	RP11-172H24.4	ZNF398	LRTOMT	LINC01551	ELK1	CD209	PLA2G4A	RP11-399K21.13	RP4-794H19.1	METTL21B	LGR6	RP11-439C15.4	RP11-511P7.5	BZW1	CD52	RP11-531A24.3	IFI27L1	CTD-3157E16.2	ZNF845	RP11-218L14.4	TBC1D8B	RP11-353N4.6	DHODH	C5ORF66	MAFG-AS1	RP11-435J9.2	TES	GPR89A	KCTD11	CTC-552D5.1	LINC00243	HARBI1	FAM156A	CTC-436P18.3	C10ORF25	ZNF295-AS1	RP11-77K12.9	CACNA1H	TRPC5	SLC46A2	PAXIP1	RP11-403P17.6	KDELR3	NFKBIA	SLC27A2	CAD	RP11-188D8.1	RP11-535M15.1	FAM221A	AIG1	GNGT2	RAB3IL1	TIMM22	RP11-22P6.2	KHSRP	SYT10	GADD45G	DDX51	SRRM3	HSFX1	TLR9	LDLRAD2	SNX5	NRXN2	RP11-124N19.4	TLE1	RP11-301O19.1	XXYAC-YX65C7-A.2	UGT2B17	WWC2-AS2	MTA2	RP3-388M5.9	KRBOX1	U47924.31	PIGK	CYP39A1	SLC10A6	NPB	RP5-832C2.5	LHFPL3	S1PR5	FAM169A	FBLN5	FAT1	RP11-950C14.3	MYRIP	HSPG2	C6ORF48	PDGFD	DOC2B	C19ORF18	PLSCR4	TRGV3	NME5	BACH2	BHLHE22	C9ORF170	AC097662.2	RRAS2	RP11-1E4.1	RP11-713P17.3	PLCXD2	RP11-2C24.9	CTB-147N14.6	NIPAL4	DPH5	VIM-AS1	FLRT1	RP11-776H12.1	TRABD2A	LOH12CR2	AC004069.2	OR2L13	ADPRHL1	C4ORF26	METTL10	C15ORF39	AMZ1	SEPT15	ASXL3	RGS7	PFKM	C16ORF95	DHDDS	BOLA1	MATN4	LOXL2	PCDHB9	MGAT2	EHD2	NTSR2	FCRLA	AC007391.2	KLHL11	AK7	UBTD1	FRK	CCDC36	C20ORF27	C1ORF220	MPZL3	RP4-800J21.3	AC140912.1	ZNF528	RP11-479O9.4	SPAG9	DKK1	GPA33	NPC1L1	TRPC4	TMEM257	ERRFI1	RP4-535B20.4	FBXL19-AS1	ZNF579	FOXD4L3	CCDC43	LINC01119	ZNF683	TAF11	RAB2B	DKFZP779M0652	RNF6	SFTPC	AUNIP	RAB42	RPS10	CCNT2-AS1	FSTL4	AP001063.1	KCNK9	RP11-6N17.6	CDC7	RP11-343L5.2	AC010547.9	CAPN10-AS1	A4GALT	TMEM181	NELFCD	TXNRD1	MGAM	EOMES	SERTAD4-AS1	RP11-120D5.1	MYBL2	AC010883.5	PIK3IP1-AS1	ISG20	RP11-894P9.1	LRCH2	RP11-96K19.2	MYO16-AS1	ACLY	TRMT10C	CHST9	LINC01476	RMI2	TMEM74B	RP11-384C4.7	RP5-827C21.6	AP1S3	AGGF1	AKT1S1	ZNF534	LINC00167	ZNF720	ZNF213	AC007950.2	GAS8	SCRN3	MORN3	CCDC64B	RP4-777O23.1	CP	PQLC2	REXO4	AXDND1	IAH1	PLK4	MEA1	PPP2R5E	RP11-421L21.3	RP11-527D7.1	ZNF319	RP11-210M15.2	PPFIA4	RP11-775D22.3	HLTF	CYP19A1	CTB-152G17.6	PCSK5	ENPEP	DSCC1	CTD-2517O10.6	PRICKLE1	TOMM34	SEPT10	RP11-222K16.1	RP11-247A12.7	SHISA7	DNAJC7	KBTBD2	AJ011932.1	LINC01265	MSANTD2	SLC39A14	MGP	GPR62	RP11-712L6.7	TM4SF1	UCKL1-AS1	RASL11B	PGP	FAM26E	RPGR	DEGS1	MPZL2	TREX2	CHST1	PRICKLE4	RP4-622L5.7	RP4-761J14.10	RP11-15A1.7	TACR3	RP11-362K14.7	CTD-3222D19.8	NDUFS8	C3ORF35	RP11-184E9.1	TMEM120B	RIMBP3B	FNBP1	TMEM240	CTA-292E10.6	RP11-443B7.1	SPTB	CH507-9B2.9	LINC00473	TIMD4	PTPRZ1	RP3-508I15.22	SCD	A1BG-AS1	KIAA1161	MTMR8	RP11-428J1.4	AK2	EIF3L	CDCA7L	MEI4	VPS4A	RNF182	IKBKG	AARS2	SEC24B-AS1	LINC01624	RP11-171I2.3	ING5	RP11-394I13.2	CH507-513H4.5	SGSM1	RP11-119B16.2	ADGRG3	MED21	RP6-201G10.2	TTK	PTGES	RP11-318E3.9	SLC39A12	CATIP	PDZRN4	RP11-861E21.2	RP11-102M11.2	RP11-944L7.4	IGLV5-52	RP11-996F15.2	BAIAP2L2	ASPDH	SEMA4F	CALB2	ARMC12	MANSC1	DDIT4L	SLC26A7	RP11-316M21.7	FREM3	B4GALNT1	ABALON	MAP7D3	RP11-803B1.8	AC104653.1	YPEL4	STIL	RNF4	PINK1	RP11-84A19.2	PADI1	ZCCHC4	FAM189A2	MYO16	RP11-152N13.16	RP11-443B7.3	OR2A1-AS1	LOXHD1	TBC1D3C	KIR2DL1	DET1	RP11-50D16.4	CTD-2540F13.2	SLC22A31	DARS2	SLC7A11	RP11-11N7.5	BICC1	PPIP5K2	GDF9	GOT2	CLK2	AC009542.2	TM9SF4	AIFM2	AC007009.1	SF3A2	AC004381.6	CTC-265F19.3	AC007292.6	AC005477.1	NDUFA11	DLX5	CITF22-49E9.3	IDH1-AS1	VSTM4	RP11-341G23.4	RP3-337H4.9	AC092669.3	TMEM72-AS1	IL2RA	RP11-424I19.2	KIF22	LA16C-358B7.4	IFT27	DDTL	MET	DNHD1	TMEM110	RP11-458D21.1	USP4	C9ORF139	CENPJ	AK1	ANO5	XXBAC-BPG294E21.9	PRELID3B	SPA17	GRIP1	RP11-17A1.3	EYA4	SEMA6A-AS1	L3MBTL3	NAB2	CTC-297N7.1	CEP112	FAHD2A	FAM208A	LINC00900	AC010894.3	NCOR2	RP11-757O6.1	RP11-309M23.1	SLC9A1	ERP27	KIAA2012	PTBP2	EDEM2	DDX19A	MIR4300HG	EPRS	RP11-976B16.1	COL8A1	CTB-133G6.2	ZNF550	SLC19A2	SLC6A12	ZNF761	XRCC3	HIST1H1D	XXBAC-BPG308K3.5	LAMB1	GJB1	CTD-2026K11.6	RP11-518L10.5	USP19	DSTYK	RP11-430B1.2	PCYT1B	CMTM2	GRAP2	CLEC12B	TCTE3	RP11-29B2.6	AIDA	AGAP4	CDK20	ZCWPW2	RP11-284F21.10	POLK	MIMT1	WFDC1	RP11-192H23.6	CHST6	UGGT1	TXNL4B	CTD-2528L19.6	NAGPA	TAF9B	RP11-131K5.2	EFCAB6	NUDCD3	CHORDC1	RP11-475O6.1	RP11-247A12.8	NUDT8	RP11-278A23.1	TOB2	RP11-147L13.15	BHMT2	SUV39H1	ARF4-AS1	ELP6	RP11-74E22.8	CTD-2292P10.4	FAM13B	ANKRD2	FSIP2-AS1	FGFR3	TUNAR	PTOV1-AS1	MED4	AC074391.1	GLTP	ASH1L	OR1N2	TMEM217	PRKRIP1	TEC	KDM3B	PACRG	AC004019.13	GSR	AC004603.4	ANKMY2	RP11-506M12.1	AC002116.7	SPESP1	RP11-120J1.1	CTXN2	RP11-356J5.13	SLC5A9	RP11-801F7.1	TUFM	SEMA3A	INO80B	CSTA	RPS3	RP11-126K1.6	UBE2D1	NOXRED1	RP11-1006G14.1	HECTD3	RP11-290C10.1	GCAT	CRNDE	RALGPS1	RP11-20I23.6	HDX	GJC3	RP11-210K20.2	RP11-337N6.1	TRIB2	CD8A	ZNF610	MKRN3	KLF1	PGAP1	RP11-506M13.3	TSTD1	RP11-108K14.8	CXORF57	IPPK	SNX3	ALDH9A1	PRPF19	PAPD5	LRRC17	C1QL1	LYPD5	MICU2	OSBPL9	COPS5	RARRES2	C8ORF82	RP11-94C24.13	FOXD4L5	NRAV	ADAMTS18	AC007405.6	AC005523.3	C22ORF29	SLFN11	MEG8	SLC9A7	ATP1A2	IL7	FBXO17	BRDT	TRAT1	TRGC2	ACOT4	NWD2	MAN1C1	NCAPH	AC017074.2	TAS2R20	PRRC2C	HIST1H3J	ITGA8	MIR497HG	RP11-475E11.9	RP11-109E12.1	APITD1-CORT	GS1-279B7.2	CHAD	RP11-285F7.2	NTRK3	LINC00176	KRTAP21-1	LINC00896	PRKG2	SHC4	TRAPPC12-AS1	RP11-706J10.2	DNLZ	CTU2	BRF2	RP11-203B9.4	LANCL3	AF230666.2	RP11-902B17.1	KIAA1024	PSD	XXBAC-BPGBPG55C20.2	RP11-195F19.9	MTRNR2L12	CTC-487M23.8	KCNIP3	NPAP1	ADGRF3	PAIP2	ARID5B	NPTN	RP11-209D14.2	RP1-202O8.3	RP11-367G6.3	RP5-1139B12.3	C5ORF42	KIF23	CTD-2349P21.9	CREB3L1	TTF2	TMEM191C	PADI4	CDK2	TGFB1	RP11-738E22.3	RP11-111K18.2	SMLR1	CCDC74A	XK	SMIM10	ITGAM	RAB2A	RNF43	NR4A3	THAP8	FANCC	TBC1D32	ABO	L2HGDH	CD58	C19ORF12	SNRK-AS1	YEATS2-AS1	FREM2	ZC2HC1C	RP11-23F23.2	RP11-996F15.5	LINC00706	RP11-498P14.5	CTD-2245F17.3	LMO7-AS1	CHRM2	BRWD1-AS2	PURA	GPR75	AGRP	MSC-AS1	SSC5D	RP4-694B14.8	RP11-177G23.2	SMIM10L2B	IGKV2-30	ARNT	RP11-5A19.5	RP11-775C24.5	ZNF442	TRIM36	CTD-2302E22.4	AC005534.8	CTD-3025N20.3	NXPH1	KB-1836B5.4	KCTD15	SARAF	SEL1L3	SACM1L	TNKS1BP1	RP11-803D5.4	CILP	CTD-2537I9.18	LL22NC03-86G7.1	GLI3	ZNF438	WDR93	ZHX1-C8ORF76	RP11-685N10.1	CTB-55O6.10	MAPK7	SLC30A8	CTD-2291D10.4	EXO1	UBA2	PLA2R1	WWC1	CHKA	ZFHX2	GALM	SLC43A1	TNNI2	AF131217.1	RP11-557L19.1	DNALI1	RP11-326C3.12	PDE5A	ASCL1	RP11-505E24.2	RP13-16H11.5	GNG4	ZNF467	RP11-98D18.3	RP11-424G14.1	PPT2-EGFL8	SYCE1	MAPK13	CTC-510F12.7	DCT	RNF32	XXBAC-BPG154L12.5	AC010524.2	CTD-2325M2.1	PABPC5	DNASE1L2	CTD-2554C21.3	ANXA9	HIST1H3G	BEGAIN	RP11-403I13.7	AC066615.1	CFAP47	KRTAP11-1	RP11-326C3.7	ATP11A-AS1	ADNP-AS1	CCDC107	CCDC153	INSM2	CHIC1	EIF5	ZNF576	RP11-123K19.1	SETD3	PSD2	LINC00158	FLJ16779	IL12RB2	KLHL7	SLAMF1	C1ORF106	CNR2	ENO1-AS1	OR5B2	REG4	RP1-232P20.1	RP11-133L14.5	RP11-440G5.2	RP11-883G14.1	RP4-799D16.1	RP11-542C16.1	RP11-35G9.5	ITGA3	FPGT	CTB-179K24.3	FAM126B	RASGRP2	MUC12	CTD-2334D19.1	AMN	IGF1R	ZNF337-AS1	RP11-182J1.1	DLX6	TRADD	ECI1	FAM167B	P2RY4	IMPG2	ZFP28	CTB-13F3.1	CTD-2600O9.2	TRMT2B	MINA	ZNF366	NGF	AC073333.1	BAZ1B	FNDC5	AC026202.3	HAS2-AS1	RP11-408A13.3	PALM3	KCTD20	ARMT1	FARSA-AS1	ESF1	NEK5	LINC01449	NANOGP8	RP11-887P2.5	TLCD2	METTL8	ESD	PHKA1	ZNF485	ASGR2	SYT15	EDA	CKMT2	KATNA1	RP11-250B2.5	MRPS12	C11ORF73	RP11-306I1.2	RP5-884G6.2	RP11-142C4.6	FSBP	CTD-2353F22.1	GTF2H5	BST1	NPIPB8	ZNF705G	CH507-9B2.3	CFAP70	SMARCAD1	LAIR2	EDN3	XCL1	C6ORF52	EXOSC2	C11ORF63	HOXA-AS2	CCNF	RP11-219E7.1	CABYR	LKAAEAR1	RP11-98I9.4	GPR160	HIST1H4B	C15ORF48	MIR3681HG	CPNE2	CES1	INMT	RP11-157J24.2	KLHDC8A	ACVRL1	ALG2	CES3	RP11-543G18.1	CYB5R3	AC007966.1	RP11-340E6.1	RP11-266K4.14	RP11-38M8.1	AFP	RP11-362J17.1	RP11-950C14.7	LINC00235	RP11-683L23.7	RP3-333H23.8	RP11-164N3.2	ETV4	RP11-527J8.1	RP1-261G23.5	RP11-165A20.3	SRPK1	RP11-509J21.2	RP11-849F2.7	IGHD	LINC01422.1	IL23A	C15ORF38-AP3S2	ZBTB7A	CEP76	AP1M1	MLPH	EPB42	VDR	RP11-540O11.1	CRYBA1	RP13-884E18.2	SLC44A3	RP11-284F21.8	ADCY1	ZNF77	HBA1	SPATA2	PHF8	GOLGA8Q	GEMIN2	RABL3	AQP11	EIF2S1	SELK	LRIG3	ZNF316	UTP14A	GCHFR	APBA1	RP11-753H16.3	HAR1A	CDH24	SLC25A20	OSBPL10	AF011889.5	OR52K1	RP11-298I3.1	AC073046.25	RP11-644L4.1	SLC5A1	EPB41L5	ARHGAP20	RP11-420A6.2	MBNL3	AC006042.7	RP11-54C4.3	PXMP2	SHISA4	COL19A1	JMJD7	PLA2G6	OSTF1	RP11-20I23.8	DRP2	SCGB3A1	AC068831.10	ZSCAN31	UNC5B-AS1	LINGO3	SHISA6	SCML2	HYAL3	RTEL1	SLC10A4	ZSCAN12	SMIM11A	SMARCA5-AS1	RP11-2B6.3	CTC-498J12.3	LOXL4	AF011889.2	RP11-1299A16.3	CTC-527H23.4	LINC00460	RP11-484O2.1	ZNF239	GALNT12	RFX4	RP11-34P13.7	STIP1	STPG1	CTD-2319I12.2	EFNA3	TPSB2	HPDL	C9ORF135	FAM213A	DTHD1	PLCB3	NCAPG2	RP11-787I22.3	CDT1	NKAIN1	TAF1A	PBX4	SMIM10L2A	CTD-2036P10.3	LINC01277	ANG	HRAT92	RP11-8L8.2	AAGAB	RP13-270P17.3	RP11-506K6.4	GPSM1	LINC00926	CATSPER3	TSPEAR-AS1	MED14	KIAA1683	AL358852.1	BTG3	SOSTDC1	C3ORF67-AS1	VDAC3	HNRNPDL	TMEM54	GRIA4	RP11-10H3.1	NR2E1	GAL	NKX2-1	PHOSPHO1	RP5-1021I20.1	ANKRD18A	RP11-145M9.5	DND1	NHLH2	CD5L	ERCC4	CXORF65	RP11-374A4.1	RP11-138I1.4	FOXG1-AS1	RP11-180M15.6	SSBP3-AS1	RP11-106M3.3	SCARF2	PLAC8L1	PPP2R5A	RP11-121A8.1	RP5-991G20.2	EFTUD2	RP11-56B16.4	BUD13	AC007386.2	FAM131A	ABHD12B	KLF15	RBMS3	PTGFRN	ZNF35	FBXO36	RP11-42O15.3	RAB44	LINC01506	GRIN3A	SDK2	ZFP30	HMGB3	SIGLEC12	RP3-337O18.9	AP000230.1	LINC00652	RP11-410D17.2	RP4-594I10.3	AC007326.1	RP11-243J16.7	CTD-2337I7.1	DCST1	KRTAP21-3	RP11-190C22.9	MRPL4	SUFU	RP11-307E17.8	FBXO42	RP11-84C10.2	BOLL	RP11-327F22.2	COL5A3	AP006222.2	POP7	IGHM	IGHV1-69	JAKMIP3	PPIAL4G	RAD54L	DUSP14	RP11-182J1.17	CTC-338M12.2	RP13-638C3.4	OASL	DPF3	BRAP	HAGLR	LRTM2	RNASE2	CMP21-97G8.1	RASSF1	CHD1L	TSHZ3	SGMS2	IDNK	VPS53	RP11-385D13.3	NCAPD3	SNRPD3	PARS2	CTD-2240E14.4	HIPK1	RP11-344P13.6	PPP1R14C	AC010642.1	RP11-355F16.1	RP11-108L7.15	PHACTR2	RP11-255P5.2	EPHX2	RP11-348J12.2	RP1-90G24.6	CTD-2013N17.7	BRD1	TRIM54	KCNQ4	RETSAT	FUT10	DHFRL1	NOS1AP	CTD-2376I4.1	RP4-597N16.4	NMT1	FZD1	RP11-446H18.6	GABRR2	GS1-114I9.3	ZNF784	CTB-33O18.1	RP11-326N17.2	RP11-680F8.1	SERPINB9P1	CPS1	SLC7A2	EMX2	TNFSF15	APLNR	ZNF730	C5ORF28	RP11-348P10.2	FBXO40	GBAS	TXNRD3	RP11-160H22.5	TP53BP1	CACFD1	LINC00847	BCDIN3D-AS1	DDR2	EDNRA	LRFN2	STRIP2	CD300LB	SYCE1L	LRRC75B	FOXM1	RP11-713N11.5	XXBAC-BPGBPG55C20.1	AC009166.5	LRRC3B	KB-68A7.2	DNAJA4	RAB4A	WDYHV1	JPH4	AP002954.3	IGLON5	GOLGA8O	RP11-44B19.1	GULP1	SFXN4	PRR15	RP11-128M1.1	DMRT2	DLEU1	TUBB8	MT1H	RP11-236B18.5	DHRS11	SLFNL1	HLA-DQB1-AS1	TFCP2	HTR2A	RP11-211G23.2	MRPL2	CLEC18A	RP11-471B22.3	RP11-399K21.14	RP11-489E7.4	RP11-546J1.1	RSL1D1	HMBS	RP11-90L20.2	RP11-676J12.4	RP11-182M20.2	CSPG4	RP11-171I2.1	PDGFRL	SYNPO2	PCDHA12	TSPEAR-AS2	HM13-AS1	ALS2CL	APBB3	RP11-1C8.4	ARHGAP11A	IL26	BRMS1L	HIST1H1T	CUEDC1	TBCD	RP4-537K23.4	CTD-2555A7.2	SLC27A6	METTL18	EGFR	RP11-365H22.2	RP11-483P21.2	RP11-710F7.3	ALOX5AP	DNAAF5	RP5-874C20.8	GDF6	ARMC2	ZIC1	AC003991.3	NUCB2	WFIKKN1	RP6-109B7.4	RP1-100J12.1	RP11-285A1.1	RP11-620J15.4	LINC00982	FAM163B	CDPF1	MRPL42	ADGRA1-AS1	SMNDC1	RP11-886D15.1	RP11-193M21.1	RP11-6O2.4	CTD-2537I9.12	SARNP	RP11-130L8.1	AC006160.5	RP11-213H15.1	SS18L1	MEGF6	TLK1	TRIM17	RP11-531F16.4	NPW	TSC22D1-AS1	CCDC60	SLC2A1	TNFSF9	ULBP2	RP11-395I14.2	SPOP	FEM1B	GRIK2	LMF1-AS1	RP11-16E23.5	CRYGD	ATAD3C	RP1-239B22.5	PLSCR2	DZIP1	RP11-1293J14.1	CTD-2647E9.3	MAS1	RP5-1033H22.2	RASAL1	ELL3	PIK3R3	FBXO11	IFT80	CDKAL1	RP1-69D17.4	SOX21	AC005740.6	RP11-317N8.5	CTA-228A9.3	YY2	ARRDC5	RAB36	PPFIBP2	RP11-521D12.1	ZIK1	KCNN2	PRSS21	AC144836.1	TMEM212	HAS3	HPX	MBLAC1	RP11-729L2.2	CYP4F11	MYCN	IL34	FASTKD3	RP11-202H2.1	KCNE2	RP3-400B16.1	PATL1	RP11-24C3.2	RP11-461L13.3	ZIC2	SCN9A	PHLDB2	IQCJ	RP11-22N19.2	GALNT9	RP11-80H5.7	ST7-AS1	KCNN1	RP11-239E10.3	DENND4B	WRAP73	SNAI1	B3GNT4	PHEX	CAMSAP3	RP13-349O20.2	RP11-996F15.4	RP11-159D12.11	CTD-2521M24.5	MFSD7	ADAMTS19	ADAMTSL3	MFAP3L	TMTC3	SLC26A11	RP11-1H15.2	RPRM	H1FX-AS1	KCTD19	FZD4	RP5-1086K13.1	PSMD2	ZNF480	MYO5C	TRIM72	RP1-292B18.4	RP11-417B4.2	RP3-395M20.2	SCTR	RP1-212P9.3	RP11-47I22.2	STX19	SUSD5	CDC20	SPDYE5	C17ORF51	DLGAP1-AS3	RASAL2-AS1	GPR55	THPO	DMKN	GPR137	SLC17A8	RP11-221J22.2	RP11-415F23.4	GP9	RFPL1	STARD4	MAPT-AS1	RP11-20I20.4	BIRC5	LINC00639	RP5-899E9.1	NRL	RGN	FGF18	PHYHD1	GMNN	GJA1	GPR6	SLC10A5	POU2F2	WNT7A	DENND2D	OMD	RP11-365O16.6	RP11-498C9.15	INHBB	SCN1B	HGFAC	NFYB	RP11-156K23.3	HTR4	IRF6	ZNF112	RP11-275H4.1	RP11-415F23.2	PCAT1	GPR17	LINC01616	CCDC64	ASB2	FAM227B	FGD6	STPG2	AP001891.1	PLBD2	RP4-545L17.11	CEBPE	HGD	ANKRD30BL	GFOD2	RP11-429P3.3	APOL1	FGF11	RP11-42I10.1	CNTN3	TMEM17	DNAJC25-GNG10	RP11-430H10.1	SLA2	RP5-966M1.6	CTC-510F12.2	LHCGR	RP11-435O5.4	RP11-266K4.9	EPN2-AS1	PWRN1	RP11-546K22.3	NADK2	FAM201A	CTD-2165H16.4	RP5-1102E8.3	OR13A1	RP11-317B7.3	LYSMD1	RP11-807H22.7	ANKRD20A2	SLC25A26	EMILIN2	ICOSLG	PAPSS2	SH3GLB1	PTGR1	RP11-431M7.3	AC011752.1	RP4-781K5.5	RP11-407N8.5	TOR1A	RP11-235E17.6	ADCY9	AL121656.5	RP11-247L20.4	RP11-230C9.4	LRRC4B	DOK4	RP1-111C20.4	TRBC2	IGF2BP3	PQLC2L	CASP8	TNFRSF25	AC100830.3	NPIPB7	CTD-3220F14.3	ST3GAL3	RP11-481J2.3	AC092171.4	C21ORF62	SERHL2	GPR75-ASB3	ZBED8	MIR137HG	RP11-181E10.3	STT3A	CLINT1	RP4-673M15.1	GDAP2	RP4-536B24.4	TRMO	RP11-380N8.7	GATSL2	PIWIL2	PERP	CPLX1	RP11-68L18.1	LINC00642	SHBG	FZD6	GPR153	RP11-243A14.1	PRDM11	AL133493.2	CNN1	GSK3B	KIZ	RP1-309F20.4	LIPE-AS1	SOD3	LINC01197	CLCN1	STAC3	BCL7A	CTC-499B15.5	SMYD3	CH17-140K24.5	IGDCC3	FAM129B	RP11-350N15.5	TRAM1L1	CEBPZOS	GPKOW	RP11-432J22.2	RP11-849F2.9	ZNF222	RP11-141O11.2	RP11-403B2.6	RP4-564F22.7	CTC-260E6.6	NETO1	UBQLNL	WDR97	CLEC14A	STK26	C2ORF27B	MC1R	AC005537.2	RP11-60A24.3	DGKZ	LINC01144	HAPLN4	GPRIN1	NKD2	RP11-701H24.4	CTD-2540M10.1	HUS1B	ABCB9	RP4-781K5.6	PPIL6	PCDHB8	PCGF2	MDM1	UBE2T	C9ORF78	ASAP3	PPEF1	RP11-697E2.11	CTD-2033A16.1	CPAMD8	FLJ31104	FAM120C	AC010894.5	ESYT3	RP11-404F10.2	FBN1	PKD1L1	C8ORF34-AS1	RP11-706O15.3	RP11-734K23.9	RP4-555D20.2	PHF21B	EXTL3-AS1	LSMEM2	AC018890.6	LINC00276	AC018766.4	MPND	PARPBP	GRIK1	CCDC30	CAPN14	HOXA10	ACADL	LINC01353	MLH1	LHX4	MED14OS	ACSM1	SYCP3	LAMA1	LINC00334	OIP5	MIR4500HG	LINC00106	ASB16	SLC36A1	AC026188.1	CTC-435M10.3	MIF-AS1	UPP2	COCH	AC006994.2	DRAXIN	CHRDL1	DCLK2	VANGL2	RP11-517A5.7	DCX	ZNF566	C19ORF47	AMZ2	POLG	SEL1L	CFAP58-AS1	CTNNAL1	TCEB3-AS1	SEPT3	TRIM10	PPCS	PTOV1	HIST1H3F	RP11-111M22.4	C1ORF204	AC002550.6	LINC00649	RP11-818O24.3	DNAJC9	FAM188A	TBC1D3D	RP11-356C4.3	RP11-215P8.3	TAS2R31	PROZ	DLK2	GLB1L3	LSM8	SH2D6	ZC3H12A	RP11-1148L6.9	EI24	NUP37	RP1-93H18.6	RP11-75L1.1	PRSS35	RP11-21M24.2	POPDC2	ORC2	AP000295.10	CTC-348L5.1	LINC01561	ZNF615	TRPV6	RP1-111D6.3	LEFTY1	CTD-2325A15.5	UTP18	NETO2	RP3-412A9.16	PLPPR3	CRACR2B	LY75	POMGNT2	SLC45A1	CTD-2555A7.3	SATB2-AS1	AC005754.8	STX18	RP11-490M8.1	TRIM68	C1ORF56	LDLRAD3	ERICH6-AS1	SCN5A	RP11-282O18.3	RP11-227G15.11	RP11-688I9.4	GPR137B	RP11-799D4.4	SMPX	HAUS6	DDX43	ZNF586	PIK3C2B	MRPL48	MIR3142HG	TINF2	FAM223A	FGFR1OP	RP11-981P6.1	RP11-521D12.5	IRF2BP1	SCN11A	SELO	EGR4	RP5-921G16.1	C2ORF73	PYGO1	CH507-338C24.1	TSPAN12	ATP13A5	LINC00870	ARHGEF33	DNAH6	ROM1	WDR78	FGF14-AS2	PAGE2B	AC008074.3	OPRK1	C8G	FRA10AC1	RP11-1223D19.1	CTD-2329K10.1	PGBD3	AP000487.5	RP11-57G10.8	ARL10	ZFP2	AP000442.1	VSX1	RP11-486A14.2	C16ORF46	U73166.2	NCR3LG1	RPUSD2	MYLK2	ZNF497	CYP4A22-AS1	ZNF622	MRAS	RP11-15E1.5	TATDN1	RP11-20J15.3	FUCA1	CDS1	TTN-AS1	LINC00299	RRH	ADO	CYP2C8	LINC00266-1	ADGRF5	AC023137.2	ZC3H15	TTC9C	JADE3	JARID2	AC226118.1	MTCL1	ELL	LDLRAD4	RP11-415J8.3	TSGA10IP	AC010082.2	SLC24A3	RP11-334G22.1	COL6A2	PPP5D1	ZNF732	GPR65	RP11-354E11.2	RP11-540A21.2	FBXL8	DDX59	TBPL1	CSRP2	SMARCA4	RP11-386G11.10	WDR11	U2AF1L5	LARP4	COL14A1	RP11-499F3.2	PACERR	TAF4B	RP11-465L10.10	RND1	RECQL	RP11-603J24.5	HMMR	INSL3	UTP20	KBTBD3	CNTLN	ALKBH2	RP1-92O14.6	RP5-901A4.1	RP11-77H9.5	MLC1	AC073342.12	RP11-532F6.3	AC003682.16	RBM24	RP11-173P15.3	RP5-1142A6.10	ZNF844	RP3-403A15.5	CTD-2589M5.5	CXCL8	ZMYND12	MTHFD1L	OCM	RP4-816N1.7	ZNF285	RP11-626G11.3	RP5-827E24.1	SPRED3	RP11-98D18.15	RP11-10C24.2	CTD-2007L18.5	FEZF2	RP11-321P16.1	FIGF	AC007364.1	P2RY2	IGSF1	SKA3	ENKUR	DBH-AS1	ZBTB25	DNAJB4	CDR2L	AP001625.6	CTD-2116N17.1	RP11-269G24.2	RP11-334J6.7	ROS1	RP1-266L20.4	COL24A1	MDFIC	MFSD14C	RP1-16A9.1	SLC25A34	PRKRIR	NRIR	RP11-505K9.1	RBAK-RBAKDN	YDJC	CBX2	LINC01116	CCDC182	RP11-463D19.2	ANKRD35	KCNT2	CHCHD5	CDK3	ZACN	CTC-487M23.5	CTC-492K19.4	EFCAB10	FAM228B	CCDC89	RP11-101E13.5	CTRC	RP11-156L14.1	SHPRH	RP11-930O11.1	RP11-414C23.1	ASF1A	USP30	NPRL2	RP11-403P17.4	EMC9	IL10RB-AS1	VAMP2	AC009120.4	TGM1	SPDYE3	CTD-2619J13.9	RASSF10	RP11-317G6.1
MOUSE_MICROGLIA_TRANSCRIPTOMICS	ZHOU_2020_2	RANKED		CSF1	APOE	CST7	ANKH	CTSD	BAIAP2L2	MYO1E	APBB2	CTSB	LPL	P2RY12	HIF1A	KIAA1217	LILRB5	CD9	SELPLG	IGF1	TREM2	LPCAT2	ITGAX	CACNA1A	CTSZ	SERPINE2	AXL	CD63	CD74	ZFHX3	TNFSF8	ACACA	CTNNA3	ARHGAP24	USP12	ST8SIA6	RTN1	CHD9	LYST	MAF	LGALS3BP	GCNT2	PTPRC	MYO5A	NRP1	PLAUR	TMEM119	CCL18	SRGAP2	PLXDC2	ATP1B1	CCL23	CKB	ELMO1	PLEKHA1	KCNJ2	FGD2	STAB1	CRYBB1	CCR5	TGFBR2	FGF13	PTGDS	ADARB1	TYROBP	TMEM163	SLC40A1	CH25H	PENK	CX3CR1	TPD52	RFTN1	CCL4	PRKCA	SYT1	CD83	PHYHD1	B2M	CSF1R	PLEKHH2	CRLF2	ABCA9	SLC25A25	MAMDC2	PLEKHM2	XYLT1	BCL2A1	CD33	SERINC3	LRBA	DOCK4	ASB10	VPS13C	PLEK	MITF	CTSA	CD180	FNIP2	ACER3	CADM1	DAPP1	NRIP1	TM6SF1	DGKZ	MNDA	WDFY2	RASSF3	CPEB2	DNAJB14	PLOD1	MEF2A	PDCD1	UNC93B1	ADRB2	IFITM10	ASPH	DOCK10	UPK1B	RAI14	ALKBH2	LPAR6	PLP1	APLP1	IVNS1ABP	MYO9B	TEF	FLT1	ASAP1	ARRDC4	PTGS1	ECSCR	KLHL6	DCSTAMP	CD34	SNTA1	LDLR	RHOH	NUMB	DNA2	RSRP1	MINAR1	MYO1F	FCHSD2	HDAC9	SOCS6	BANK1	RAPGEF5	RHOB	PLD1	RNF144B	FKBP5	OAS1	SLCO2B1	SORT1	ANKRD17	FGR	CLEC4C	SCAMP2	SLC15A3	CD274	GPM6B	CSF2RA	ANXA3	ALOX5AP	LDLRAD3	CEBPD	CMTM7	FNDC3A	CALM1	SP140	CX3CL1	MYH9	PTCHD1	HPSE	GPM6A	LYN	CACNB2	SLC38A6	CAPG	CD300LF	CD300A	CPE	PHIP	HNRNPL	CREB3L2	EGLN3	CFAP74	ATP6V1C1	AKAP10	AMZ1	ADAM10	CLIP1	MS4A6A	NRBF2	TCIM	SCAMP5	RNF13	FRMD4A	ZFP69	ST14	SLFN5	FAM20C	GAS2L3	MFSD12	APLP2	NPC2	CTSS	DKK2	RTN4	RTP4	RAB11FIP5	RHOBTB1	LGMN	RBM25	AKT3	APOBEC1	TNS3	ADSS1	MASP1	GUSB	RPS6KA1	DGKD	C15ORF39	P2RX4	EEPD1	CYTH1	SOAT1	ITGB5	OCIAD1	ERCC6	CEP68	STX17	PTPRA	USP18	DDHD1	RGS11	GLUL	HIGD2A	OSBPL8	TMEM44	RPTOR	IFNGR1	LITAF	HSPA8	SLC4A7	FSCN1	CD52	GPNMB	SELENOT	IL4I1	HAVCR2	DIP2B	NDFIP1	SDF4	RGL1	STAT1	PCSK1N	LAT2	GPR65	ATP1B3	RSRC1	HSF1	IMMT	TUBB2A	RAB31	RAC3	TRIM5	HLA-DQB1	SELENOP	ABCD2	CD164	GPR137B	LRRC8D	IFNAR2	CAB39	FMN1	SLC16A3	CLINT1	ST8SIA4	PFKL	ARAP2	SIGLEC8	RPL23	PMP22	ITPKB	GNG12	NLRC5	NSD1	IL7R	MTDH	PRNP	KHDRBS1	RASGRF1	ENTPD1	ATP6V0C	ATP6V1B2	ADAP2	USP2	P2RY6	PRR5L	CPD	ST3GAL6	DHX32	PPIA	ABCC3	IRF9	CDK14	PFKFB3	TEC	SRPRA	TTC9C	ATF3	IRF8	GRN	NSMCE2	SCOC	DOCK8	TSPAN13	FGFR1OP2	ARHGAP12	UBC	SYNCRIP	PARP12	RASA4	GALNT2	GTF2H2	GPBP1	ARHGAP17	LMO2	ELK3	MAN1C1	IDH2	CHN1	APP	RASGRP4	RHOA	PRDX5	DDX31	XIAP	GSPT1	INTS6L	COMMD8	RAB7B	TRPM1	ATP2B1	TLR2	ATP1B2	PSAT1	LAMP2	PARP14	SRSF7	PATZ1	RAB3A	FBXL12	SIN3B	HSP90AA1	ZFC3H1	TSC22D4	PPM1H	INPP4B	DICER1	CELF1	GLS	CCK	MED13	WDFY1	TCF25	PPCDC	NCOA3	DTNBP1	RTTN	LUC7L3	PTPRE	EP400	DDX17	DNAJC13	RPS16	PIK3CG	GPR183	KLF3	LIPH	GPR34	PLPP1	CRAT	ROGDI	DOK3	TNIP2	BLNK	ATF2	CLDND1	ITSN2	MEF2D	KMT2C	BCL2	ASCC3	RAB8B	RABGAP1	UBE2F	PPIB	NFKBIZ	SPP1	MRC1	F13A1	CXCL3	XAF1	CDH23	TECPR1	TPI1	SLC2A5	HERC6	PACSIN1	SLC25A5	RASGRP3	HLF	GOT1	GPR88	FER	OMG	CHCHD10	CD163	STAT2	DAAM1	CERS6	INSIG1	PLPP3	KLF7	TUBB4A	DOCK7	GIMAP1	PIEZO1	TMEM59L	SLC25A37	TBC1D9	STARD3	GBP4	CD48	TOM1L1	DPY19L4	LPCAT1	GALC	RGS10	IL17RA	PGD	GFAP	EIF2AK2	MAL	PELI2	PLCG1	NSG2	MANBA	KPNA4	ADAMTS10	TMEM181	PLAU	ARID5B	STMN2	TCF7L2	SGK1	RPS21	PID1	ANXA5	EIF2AK4	GDF15	FAU	KMT5B	ATXN10	VCL	P2RY13	DTX3	ECHS1	RIC3	PDE4B	TUSC3	TXNIP	HGSNAT	CYB5R1	TAC1	GATM	NDUFA4	EML4	SPARCL1	FGD4	EFR3B	BHLHE40	SRPK3	CUX1	STAMBPL1	AP1B1	TAPBP	CCDC12	UBA52	SLC11A1	RPS4X	ZFP36L2	CD14	TMEM47	RPLP1	MTCL2	BHLHE41	SPEG	PLA2G15	ZFYVE21	PRICKLE1	TMEM184B	MX1	TGFB1	SLC16A10	CMTM6	ALPK1	RPL18A	FAT3	NDUFB4	FEZ2	ATG16L2	RAB3IL1	GPX1	DDIT4	ADGRG1	RAB39A	PDE1B	WDR37	IL1RL2	MYO1B	ATP6V0A2	SLC2A1	NDUFA5	CDK8	ABCE1	PDLIM5	SUSD3	MPEG1	EYA4	ZNF704	PTS	GTF3C4	RHEB	TMCO1	CACNB4	RPL11	ASB2	SCAI	LPCAT3	FAM219A	RNASEL	ABCA1	COLGALT1	SLC16A7	TJP1	ABHD15	CCDC186	ITGB3	IRF7	OTUD4	RIC1	LRRCC1	RTN4RL1	PADI2	FBRSL1	CNR1	GORASP2	HMBOX1	CLSTN1	BST2	RALGAPA2	CD244	MTHFR	DUSP7	ARID3B	SPIDR	RAP2A	TCTA	SYNJ2	PKIG	LY9	MTSS1	GPRASP2	KIAA1549L	ITGA9	MTF2	SH3PXD2B	CSF3R	SESN1	TMEM168	CREG1	EEF2K	ZDHHC21	PHF11	NDRG4	PTN	TSPAN7	PRKCH	PTBP2	RPS20	SAMD9L	PCMT1	SPOCK3	PPP1R1B	TNFRSF1B	TOMM20	MRC2	NDUFA11	TBC1D4	DCAF6	RTCB	PDLIM4	TMEM30A	WIPF1	RPS5	SIK2	SYP	C1QTNF4	TXNDC16	BRK1	SLC1A2	SOX5	SPCS2	SCARB1	PNPLA7	TLR4	TET2	HJURP	MGLL	MICAL1	ILDR2	MAPK14	IL10RA	CYBB	VPS37B	LDHB	P3H3	NPEPPS	PMEPA1	DDX3X	RPS19	SOX4	GABRA1	ACTG1	GNA15	ARHGAP4	SUSD6	RSC1A1	SAMSN1	SCG5	TLE3	SLC44A2	EPN2	ARHGEF40	ARNT2	SCPEP1	NRXN2	NKTR	CALY	GNG2	APOD	NDUFC2	TANGO2	PPP2CA	ICOSLG	FILIP1L	DNM1L	STMN4	RPS14	SNX30	TLN2	ATP2B4	ITGA5	SETD3	LRRC3	CTNND2	MTUS1	GALNT12	CYP51A1	MFHAS1	CDK5R1	PTPN1	NCEH1	BLVRB	LY86	CLDN11	METTL17	STARD7	GBP5	IL16	COL6A3	RALB	STX16	OPHN1	RASSF4	OLFM1	NSG1	ARHGAP25	RALGAPA1	UBE2D2	USP21	NPTX1	PABPN1	ACOX3	SELENOK	TRAF7	SYK	MAG	PTP4A3	KCNK9	CREG2	IFIH1	NEK6	MDH1	TRAPPC6B	JAK1	CSPG5	UBB	LYRM2	NCDN	ADAP1	DHRS3	ATP1A2	DYNLL1	CDK6	FCGR2B	SUGP2	ZBTB37	SCN2A	SYNGR1	C7ORF50	ZFP90	DCTN2	ZNF839	SYT11	MDFIC	CHN2	ABHD12	GNPTAB	TRIM47	C1ORF162	DYRK2	ATP6V1F	UBFD1	TMEM64	ELMO2	TLR6	GIMAP6	NDUFS6	MTA3	DOCK1	MAPK9	RNF213	CEP250	ELOC	FAM171B	PKIB	VPS13D	CREB3	SIPA1L2	TECR	ZNRF1	CNR2	HNMT	CYTIP	ACBD5	TLK1	DPP7	CLU	PXN	DCUN1D5	DDX60	THUMPD2	LRCH3	RACK1	SKI	CHGA	PIGN	CYP4F8	BAZ2A	PARP4	ENG	VARS1	PFN1	MROH1	SNX8	B4GALT1	CHGB	SLC35F6	MRPL38	CSNK1G1	RNASEH2B	G3BP2	EMC7	ATP6V0D2	AGTPBP1	PARP1	SERPINE1	COP1	SFT2D1	H3-3B	JMJD8	HNRNPLL	FBLIM1	ARHGAP27	RPS28	TBC1D1	SLC25A43	ACTR3C	FTL	ARL6IP1	IPO11	PIK3CA	SLC23A2	IFITM3	COX5B	BRD8	NPY	ZC3H6	GAB1	SENP5	NUDT16	BAX	TWF2	MAP3K20	MCUR1	SLC25A3	FAM98C	TMEM158	CDK19	P3H2	SMIM10L1	TMEM106A	GSAP	LONRF3	METTL15	CLIP2	CYTH3	RNF130	ZC3HAV1	ATG16L1	MT-ND4L	NPDC1	GARNL3	ENPP5	RPL21	YWHAQ	KCND1	NSD2	ANKRD28	SLC25A11	KCNK12	SH3KBP1	PARVB	PPP2R1A	RHBDD2	CALCOCO1	NAA38	GSDMD	GOLGA4	PIK3C2A	EVI2A	CLCN5	ELMOD1	CNOT6L	KYNU	PREX1	SLF1	AIG1	SLC12A2	PPP1R37	ATCAY	RPUSD4	AKAP9	MTFR1L	PAPSS1	ZFYVE26	LPP	KIF13A	EPRS1	RBBP6	SIGMAR1	RSPH3	SLC16A6	FUBP1	CSAD	SCN1B	TSPAN3	PLD4	LIMD2	KLHL7	SPTBN1	AKNA	TOR1A	SLC31A2	HECTD2	SBNO2	ZNF207	U2SURP	IL6R	ACP2	SLC22A17	MIDN	PURB	FNIP1	SLFN12	NLN	TSC22D3	GNL3	STX7	TTC5	OLA1	STX6	PPFIA4	STMN3	RPSA	ENY2	ZDHHC14	FCER1G	HPF1	TRAF5	ZNRF2	SALL1	PHC3	NSF	ATAD2B	KDM3A	RUSC1	SAT1	NELL2	CELF5	MCM9	TMEM191C	MAN2B2	PCDH9	MGAT1	PLA2G7	NCAM1	YWHAB	RELL1	TPST2	SERAC1	DAG1	SLC38A10	SH2B1	LETM2	CHD7	GGPS1	SCG3	RPL34	UBA6	RENBP	CPQ	CNPY3	RPS6KA5	DBP	ENDOD1	GANC	TTLL4	OSBPL9	CHST10	TMEM170B	WARS2	IDE	BCAR3	PRKAB1	RPL12	CHST2	IGHM	CRLF3	RICTOR	TRIP11	CCDC82	ENO2	CPEB1	ABCB7	CLEC4M	FCGRT	PKNOX1	RBMXL1	VCAM1	MAP2K7	ELL2	RNPC3	DGLUCY	CYFIP2	SLC43A2	MEIS3	RTN3	SEMA4D	N4BP2L1	GOLPH3	CEBPZOS	CD84	SMAP2	CENPT	ACTB	LRRC4C	TRIM56	PCYT2	ZNF329	SLC15A2	WWP1	NAT14	B4GAT1	TSPYL1	VPS54	FTH1	TPP1	RMI1	TIMP2	AEBP2	MTERF3	RTL8C	TAF3	GPR157	RHBDD1	ARHGAP32	KCNC1	NPTXR	GNB2	GAK	CD200	MRPS34	MT-ND5	FANCE	EMC3	FBXW4	HMGN3	DARS2	CNRIP1	SH3PXD2A	PPME1	BEX2	HSP90B1	SLC36A1	FAM20B	PLD3	PHTF2	LGI1	MBP	NACC2	CD22	CCDC106	LNPEP	CNDP2	MED15	HPCA	NEU1	R3HDM4	HNRNPUL1	MAPKAPK3	HSP90AB1	LST1	EEA1	NALCN	TRIM14	CAND1	COX7A2	RCBTB2	JPT1	PDCD11	ACVR2A	PRIMPOL	KBTBD2	PHKA2	ARHGEF7	GTF2I	GNPDA2	SNAP47	TNFSF13B	HCAR2	RAB11A	NARS2	SEL1L	HFE	NEK7	SMU1	CCPG1	CFAP20	FUCA1	TRIM41	TRAF3	TMEM183A	VARS2	PTPN23	ENAH	RNF138	MCOLN1	DHX58	MRPL4	ICAM1	CYCS	GAD2	NFU1	ARSB	PDCD2L	PAM16	C1D	PNP	GABRB3	PSME1	NGRN	CSNK1G3	NFAM1	FHIT	CELF4	CCNC	ETV4	ZSWIM8	KIF13B	BIN2	NUP205	ABCB1	DHX15	SNX2	PRMT3	ZNF697	ST3GAL5	RUFY3	FABP5	KLF6	ITGAM	PPARGC1B	RELN	MTHFS	DCXR	GPI	CKMT1A	CRY2	DAGLA	RAI1	HERPUD2	CAMK2B	GLRB	NOTCH1	SPARC	FAHD1	SAT2	CORO2A	PCDHGB4	IDS	BAP1	VAV1	SST	MMP12	PICALM	SNX6	GPS1	RPS29	ST8SIA3	RTN4R	PDGFB	CYP4V2	CRIM1	LSM1	CABLES1	CFAP97	USP7	SLF2	TMC7	ZNF281	SPAG9	KCNIP3	CMTR1	HNRNPM	SLC7A8	KRI1	LOX	SLC1A5	CD72	RPL38	PIKFYVE	OTUD1	WDR44	PHYHIP	MAN1A2	HACD2	PTPN6	RCN2	PLEKHM3	ABCB4	PRKAG2	FRRS1	ALDH2	CBL	RALGPS1	NTRK2	CCND3	TNFAIP8	ARID1A	EPHA7	ELOVL4	PAPOLA	PPOX	GRK4	MEIS2	SREBF2	ASB6	LRRFIP1	RNF5	CYLD	ZFYVE1	COPG1	SLC25A45	SNX3	TAF1D	PEA15	ERICH1	RNF103	B3GNT2	NDN	TMEM204	ARF1	SDF2L1	LGI2	DLC1	ARHGAP22	HNRNPDL	KIAA0825	NSUN6	JARID2	SLC35C2	TANK	GAPDH	DNAJC28	GFER	MORC3	ITGB1	HDDC3	CADM3	MESD	RECQL5	GINM1	STRIP1	KAT8	RAB34	FGF2	SEMA7A	COX8A	TRPM7	HCFC1R1	MANF	AIF1	LRGUK	SEC62	ST6GAL1	CIRBP	GPR37	FBXO21	WAS	TMEM120B	TOM1L2	NSUN3	KCNK6	SND1	FAM91A1	VPS26A	RASSF1	MYO18B	CCNL1	PRKD3	SNW1	NRP2	AFF4	TCIRG1	THY1	MINK1	SLA	ADPRH	C2CD2L	MCM7	SRBD1	CBR1	FAM167B	TPPP	PEAK1	SIAH1	ADI1	ANO7	RAP2B	LYVE1	AHCYL1	RRP1B	MYO1G	PEX13	POT1	NTAN1	GALNT4	RNF122	UQCRQ	RAB3GAP2	BTG2	RMND5B	B3GALNT2	SYNPR	ARL11	GDA	CREB5	HINT1	OSBPL3	SEMA4B	MED21	POGZ	TIFA	ODF2L	PPP2R2D	SLC39A10	STX3	COX20	REST	PCDHGA5	RUSC2	PCBP1	ECSIT	SH3BP2	MTMR2	EI24	PIK3R6	BIN1	ARHGAP45	MILR1	STK38	PGAM5	RBBP9	ALG2	TAP1	EPHX1	C4ORF3	ALDOA	CASC3	UBP1	RAB22A	MLX	TMOD3	MLPH	MYD88	MYCBP2	HCFC1	GUCD1	UBQLN2	YIPF5	KPNB1	SEPSECS	SDCCAG8	PIP4K2A	IFIT2	RHBDF1	DZIP3	LPXN	FEM1C	SKIL	PARP9	SCCPDH	ELOB	NAV2	RESP18	SPNS1	RBPJ	RCAN2	RABIF	LIMK1	ERI1	SASH3	CHMP2B	SNX17	OSBPL6	ARFGAP1	RP2	CUL2	SLC48A1	SYT4	CDKN2AIP	HDAC5	SCG2	TMEM63A	TBCE	UCHL3	ABCC10	ZFP62	WDR91	ZMYM6	RRAGA	UNK	IPO13	ZC3H12B	R3HDM1	RCOR3	NEMF	EXOSC3	TRA2B	FAM149B1	HNRNPAB	ZFR	NFATC2	EHD4	SALL3	POGK	ACO2	TMEM88B	CHIC1	SLC6A1	SLC25A33	MFAP1	TMEM176B	APBA1	TYW3	AGMO	HVCN1	CHPF2	HYPK	ALCAM	THSD7A	IPO8	E2F4	SEZ6L2	SORCS1	TMEM151A	SLK	MYDGF	HNRNPD	CDK18	ANAPC16	MAN1A1	FAM120C	WASF1	SDC3	ABAT	MRPS31	FBXW11	RPS6KA2	C3AR1	EMC4	TMX2	MDFI	JUP	CDC123	TP53BP1	IDH3G	SRRM1	TBC1D8	GRM5	NFXL1	ATG4C	HNRNPH2	DIP2C	RAMP2	CSK	TAF6L	MFAP3	CTTNBP2	ANKHD1	REV3L	SP4	PLPPR4	TSPAN18	NADK	THRAP3	CMYA5	TOR3A	UTP11	BBS2	GDI1	INA	SLC7A6	PPP1R21	ZMYM5	HIVEP1	KCNF1	XRN1	FTSJ3	ZNF318	SLC38A7	VPS28	HEATR3	LTBR	EVI5	TMEM59	RGS2	RBM42	ATP8A1	OXLD1	BCOR	GMFB	AK1	WDCP	BAZ1B	LIFR	ZBTB44	ETNK1	RPL26	EBI3	PODXL2	DHX9	LAMTOR4	URGCP	RCSD1	INSIG2	FGF1	DBN1	C16ORF54	RALGPS2	MT-ATP8	B4GALT4	DCLRE1C	BCS1L	ERI3	FADS1	RHOQ	HNRNPF	FOXO3	GAL3ST4	KATNBL1	CTXN1	ATXN7L3B	SLC1A3	IL21R	TADA3	SEZ6L	IFT52	ABCG2	PIK3R1	BPHL	RELB	CCRL2	FAM171A2	BRAP	UAP1L1	SPPL2A	RAB5C	AP3B1	ZFAND2A	B3GNTL1	SYNRG	ALG11	SPATA7	KIAA0408	IL4R	TRMT13	MADD	ZNF692	UBE2V1	FAIM2	NOM1	RABGGTB	TIRAP	YIPF1	YOD1	PPID	BCL2L14	PCMTD2	OTUD3	CARD9	KIAA0513	CLCF1	ABHD14A	N6AMT1	C9ORF78	TAOK1	KCNK1	PARD3B	MDGA2	TXNDC12	PON2	CD209	ATXN7	GATAD1	PLEKHJ1	NINL	SURF1	NELFA	WRN	PROSER3	RPL28	TCOF1	AGO4	TMEM100	F3	METTL8	SNCAIP	XPR1	LRP11	PWWP2A	BCAN	TRIM25	MT-ND4	SYT13	CTSE	ASAP3	FYN	SNX9	FXYD6	CPNE6	SLC11A2	USP40	PSMD3	HP1BP3	ZNF407	HERC2	LETMD1	PLIN2	SART1	IREB2	TCAIM	AFDN	ITPA	EPC2	SLC44A1	HPS1	SH3BP5	FIZ1	MLEC	PKM	ZMYM4	RC3H2	LIPA	MOSPD2	AATF	NT5C3B	HEXA	NCOR2	RPL8	LRP1B	MTX3	CHTOP	ILF3	APBB1IP	PJA2	ADCY5	SIPA1	GPR155	MOCS1	PRPF6	GAB3	PCNX2	CAMKK2	NDUFS7	DLAT	TSR1	IGSF8	ZNF644	PARVG	RABAC1	PXMP4	FLRT3	RPS2	RNASEH1	VDAC2	TCTN1	LAG3	POLR2K	PWWP2B	RABEP1	COX6A2	RSRC2	CNPPD1	KIF1C	CYBA	GABBR1	TMEM39A	C20ORF144	BRAT1	HSD3B7	NDRG3	CDKL3	GPATCH11	EXTL3	C2ORF68	NAA16	CLIP3	SLBP	RPL13A	TMED9	POLB	EPS15	CETN3	MT-CO2	ATXN3	ITPR2	KCTD18	UQCRC1	LRPAP1	VAMP4	SMAD4	BRF2	C6ORF62	FAM168A	HSBP1	LPIN2	SLC50A1	HLA-DOB	TTC7A	NRSN2	CD37	MSI2	TRAPPC8	ECD	LY6H	NOL7	PRPF3	LIX1	FIS1	ERP44	EED	ECH1	NOVA1	GPR37L1	OCRL	MTCH1	RBM39	LSP1	NRG3	IL10RB	CD82	RPS18	DOT1L	CLPP	C5ORF24	RCAN3	CDC42BPA	DPY19L3	HDGF	DLG1	TP53I11	SMG9	DSE	UBL7	CDC37L1	CAPN15	CAAP1	PER3	CYB561D2	RNF41	SYN2	SRRT	IMP3	TPM1	RBX1	VRK3	SNAP25	CALR	UQCR11	ANXA7	TMED5	NFX1	RILPL1	SLC46A3	SFT2D3	PCBP2	TRPS1	GRAMD1B	PSMB7	CD200R1	SLC8A1	PNPLA2	CA11	FAM8A1	ZBTB7A	DXO	PGRMC1	GLE1	NAA50	PLEKHN1	ARID4A	APTX	WDR20	USP48	ATP1A1	BCL2L2	RASGRP1	CCDC77	LRRC25	TLR1	PIGQ	LAMP5	TM9SF2	PPM1D	MFGE8	ARL8B	LUZP2	PSMA2	LHFPL4	CEP57	GOLGA7	TCF4	OTULIN	COX17	KLRB1	SUN2	PCGF3	AHR	STAT5B	CNTFR	PPM1K	VOPP1	SNN	BCAP31	MAK16	CENPF	PHB1	IGFBP4	ASH2L	NSFL1C	RIOK2	PNKD	MTMR7	SMIM3	GRK6	PUS1	REXO1	CNIH1	TTI2	VDAC3	NKAIN2	PI4K2A	RAB40C	TMEM50B	CRELD1	ABRACL	CDC42SE1	CEP78	PAQR7	HELB	THOC1	IKZF2	PHKA1	RRAGC	SMIM10L2A	ETV3	IL6	PHF20L1	PALD1	MVB12B	ACSS1	IGSF9B	TRANK1	CCT3	ANAPC1	ZNF653	RHOBTB2	NMD3	MPDU1	ZEB2	GOT2	STARD3NL	FBL	BRI3	GGT7	TIAM2	CTNNBIP1	CASP3	RNF214	ARPC4	SMIM20	COL27A1	XBP1	PRKCZ	INTS6	COG1	SCLT1	PJA1	CPT1C	TUBB2B	ARL4C	DNAJB5	UIMC1	TMEM245	ELF2	CCDC59	TOB1	COX5A	UCHL1	SLC25A12	OXCT1	PSTPIP2	DGUOK	ATRNL1	ARID1B	ARL4A	BLM	ZNF429	TSPAN14	VPS72	RCL1	ETS2	FAM3C	CCDC25	MBOAT2	SORD	IRAK2	ARHGAP26	SRSF3	BIVM	ZNF845	TBXAS1	PRMT2	AIM2	RANBP1	KIFAP3	ACSL3	CDCA4	TOP2B	CPPED1	SMCHD1	TIFAB	NR1D2	SLCO4A1	GJA1	HEPACAM	TTC27	FBXO45	TGFBR1	RER1	TBCK	NDUFB5	PDK1	CAMSAP2	ZNF467	TRIT1	MOB3B	RANBP3	E2F3	PSMD2	SLU7	ATP13A3	CLOCK	CENPC	DBNL	SELENOW	TBKBP1	NCF1	TPR	KLHDC3	ZNF592	OLIG1	MTMR3	CDK16	CEP162	PFN2	MS4A7	ERF	PRRT3	GBA2	ABCD1	VEGFB	NCSTN	RBM38	SMARCA4	DVL3	TGIF1	DYNLT1	OSBPL11	SSR4	ANKZF1	SLC20A1	SNU13	MEN1	LAMP1	HYAL1	NIN	RANBP9	TPCN1	MED8	TSPAN32	SRP72	NPPC	NAV1	UQCRB	ZCCHC18	AGPS	MBLAC1	CTC1	TRPC4	TRAF6	OFD1	MED24	CAPN3	ERBB4	NOLC1	RPP25L	MED7	HELZ	MRPS15	ZNF292	NXT2	PLGRKT	CDC37	SSH2	ZFAND5	MRFAP1L2	ATP6V0E1	CREM	CFAP96	CSPG4	TMEM141	KLC1	CD5	RIPOR2	NKG7	PPHLN1	FARS2	MAPK8IP2	DYNC1LI2	UBE2W	TRPM2	PSKH1	MTTP	ERCC4	IRF2BPL	COX15	DVL2	SLITRK1	ZNFX1	FBXL4	NFYA	ZNF827	URM1	USP22	SPACA6	ATG12	PDHB	EPM2A	BUD23	EFNB1	YPEL3	LAMC1	SVOP	TBC1D14	ARVCF	PBX3	YTHDF1	MTHFD2L	CSNK1E	TNFRSF21	ASTN1	PRDX3	PTAFR	MCPH1	PTPRJ	USP6NL	RAB12	CLIC4	SLC29A3	PPP1CA	ZNF213	PPP1CC	COX11	TMEM258	SYT5	CCT2	MLLT6	NTNG1	FLNA	MIGA1	ALS2	NEFL	CDC42EP3	CFLAR	KLHL24	DNAJB4	RIDA	PKN2	EIF2B2	FUT9	SUCLA2	ELMOD2	MARCKS	AHNAK	CWF19L1	ZBTB21	ARHGAP9	TRIM26	NARF	NSD3	SARS1	AHCYL2	SSBP1	ADAM22	PYGO2	GPRC5B	CDC14B	ETV5	N4BP1	TMEM131	CD55	TTC3	ATE1	ARRB2	CFDP1	IER2	FBXO42	NRXN3	SLC35E2B	ITCH	EHBP1	KRTCAP2	FBXO10	NAGLU	SKAP2	ZNF260	MIA3	GAS7	STK16	MFSD14A	KCTD6	MRPS26	PDE7A	EIF4E	METTL9	SLC35E3	GPD1	GMPS	SERTAD2	INO80D	AKAP6	CLSTN3	KLK8	SNX13	PPP1CB	CNTN1	CSTF2T	NOXO1	SNAPC5	OARD1	PSMC4	LSM7	SORBS2	F11R	SLC25A20	SOCS4	PSMA4	RBFOX1	SRPK1	GRIA3	SETD5	TSEN34	YTHDC2	TNF	DUSP6	ERLEC1	MIF	GLMN	SF3B6	TKT	DNAJC4	APAF1	SLC41A2	BPTF	TPCN2	USP24	MMP28	APEX2	TK2	ATG4B	TBC1D10B	CRIP1	CEP192	STXBP2	PRKCE	FDX1	GALNT17	NAPA	FAM110A	NDUFV3	LRP5	CYC1	BUD31	ADAMTS3	CWC22	GRIPAP1	PCDHGB5	POLR2C	LGI3	GLT8D2	CALU	MED16	HNRNPH3	LARP4	KCNQ5	CUL9	CMTM8	MAPK6	HEATR5B	SCN4B	TGFA	ATP6V1H	SETDB1	SACM1L	ZEB1	LYL1	ANKRD27	GRM1	ADCK5	LIMD1	AKT1	ATP2A2	BCAP29	ACRBP	ROCK1	PPT1	KIAA1191	CEP95	ATG3	ZNF883	DKK3	COASY	CCDC6	B4GALT3	G6PC3	NDUFA3	CSNK1A1	MAGEH1	CHMP3	MAGED1	RPIA	TSNAX	SH3GL2	FAM131B	NDUFB8	PCDHGA8	LCLAT1	DNMT3A	GPCPD1	CAMSAP1	TRIM44	BDP1	MGAT2	ANP32D	GTF2A1	ENSA	GPR137C	SLC6A17	DENND2C	NUDT5	NDOR1	TINF2	TRO	RNF2	POLR1B	ADPGK	SLFN13	TMEM178A	HLA-DOA	YIPF3	LPCAT4	TTF1	CYB5D2	PTPRN2	LNX2	FKBP14	PAK1	MDC1	USP30	UTRN	BANP	ITFG2	ZNF346	RREB1	YBX1	TRIM34	POLR1D	SCLY	KDELR2	SIRT5	CLK1	DCLK1	TUBB3	GNL1	SLC6A15	PTGER4	PIK3R5	HAX1	RRM2B	SAP130	GBA1	INTS1	ABL2	SH3TC1	RAP1GDS1	SEC24B	ABCA2	SLC7A6OS	HAGH	DLGAP1	MMP2	ANO3	MFSD6	TPST1	CNOT11	ZNF496	BAG4	SLC2A6	METTL26	ANKRD16	REV1	SNRPG	FKBP8	YES1	NAP1L2	ARFGAP2	TBC1D13	RAB6B	SNX18	CXCL14	WDR46	GTF2E2	GFM2	ADGRE1	PRAG1	ACOT9	ABHD13	CORO1B	ZC3H13	C9ORF85	TOR1AIP2	FAM114A1	ABL1	HUS1	SAV1	ZNHIT1	DEGS1	PRMT7	MOB1A	SERPINI1	ARHGAP19	SETD6	CARS2	CRYBG3	SMIM8	LARP4B	GSTP1	KRCC1	ANGEL2	CXORF38	STXBP1	SS18	MXD1	ANAPC13	SYNJ1	PSMD5	ABHD17C	DBF4	TRADD	SSR2	SRCIN1	CALCRL	HSPBAP1	NEURL3	RPS6KB2	LEPROTL1	MTURN	MIOS	TMEM154	VGF	FARSB	SEM1	KCTD13	TSC1	ARHGEF2	REEP2	FBXW9	MRPL46	PTPRK	HTRA1	TMEM185B	CDC27	SRP19	TMEM271	GRID2	PMPCA	ZSWIM3	KLC4	BCL6	ADAMTS16	FAM53B	SEC22B	GALK2	MED20	MTFR1	CAMK2N1	PRKAA2	USE1	MED14	KCNMA1	EXT2	ZHX1	GPRASP1	GOLPH3L	AUP1	DMTN	IKZF1	MRPL10	HACE1	MACF1	GZF1	AGA	INPP5D	R3HDM2	C1QB	CADM2	IRGM	CD101	ATP8A2	HSPA9	CTSH	CACNA2D1	SCAMP3	CHTF8	MLH1	MRPL23	MEST	XPNPEP3	RAP1A	FBXO34	FBXL6	PLEKHG5	TNIK	LHFPL2	LRRFIP2	ANKRD13A	ANKRD37	ZDHHC9	MPP2	SLC12A9	ZCCHC4	PLCL2	CLMP	CLPTM1	LARP1	DDX3Y	TRMT1	DBNDD2	CTSC	MRPS5	EPHA4	NDC1	RPL22	GAS6	CHEK2	PEX19	HNRNPA1L2	ADAR	ADD2	IQGAP3	CYB5R4	MT1A	GNA13	GRM7	RAMP1	DGAT2	ELAVL1	RANGAP1	CDK2AP1	MYOM1	CCDC107	FANCM	DLG2	FLI1	ACO1	CCL7	LIMK2	VAC14	AP2S1	HYKK	PSMB10	H1-0	RNF180	PCMTD1	CPNE2	SCAPER	B4GALT7	CD80	KRBA1	FXYD7	NCOA7	PEX5L	PPFIBP1	SPATA1	COG4	DHX16	TP53INP1	CCDC15	GIMAP4	DUSP22	CDK17	RPS8	SARNP	LAIR1	LMF1	CADM4	MSH5	CTNNA1	MUL1	FBXO38	ADSS2	SIRPG	FZD3	CERK	NEBL	CHST11	MMS19	B4GALT5	DPY19L1	GLB1	PAG1	MRPL9	TIMM22	CDK7	TTR	GNG3	NOL9	ALKBH1	SCAP	GADL1	EIF3L	DAGLB	MTCL3	RBM15	LSM14A	ATP2B2	SHISA4	PURG	EIF2AK3	UBE2E3	REEP5	PAM	VLDLR	AMZ2	PSME2	ARPC2	HSPB3	TOP2A	SPTBN4	SPTB	SV2B	KANSL2	APOBEC3H	NDUFA12	EIF4A3	NRGN	CACNA1B	PTPRF	SMIM19	EXOC3	C11ORF87	FBXL17	ZNF830	LMAN2	COPS4	NBDY	CHCHD6	MRPL20	LIAS	TMEM132A	CRELD2	NFATC2IP	CTDSPL2	CASS4	CPEB4	NFATC3	NXPE3	CYSLTR1	KATNA1	MPC2	THEM6	AGPAT3	ALKBH3	PTPRU	SLAMF9	GOPC	ZNF777	LSM12	GRIA4	LCP1	CTSO	PRDX4	TATDN3	ATXN1L	PAXX	ZNF579	YIPF2	KLRC1	GNAO1	HDHD5	MAFG	HDAC1	RGL2	LACC1	ESYT1	CSNK2A2	TMEM106C	SLC45A1	CCNT1	SLC35F5	EIF4G1	LSM4	RNF34	SAMD4B	CNKSR2	MFF	C11ORF98	NRM	MYL12B	IDNK	IFIT3	ELP5	STRADA	PCGF6	MPP1	EEF1A2	C5ORF22	TDG	RPL36	SPATA6	IFT43	CD300C	NAALAD2	SLC26A2	SEC23A	IMMP2L	GNAS	VSIG10L	ANO6	ANKRD39	LAYN	ATG10	BCL9L	MRPS18A	DNASE1L1	CORO1C	CBY1	ZMIZ2	MOV10	SPON1	TRAK1	CCDC88A	VSIR	ABLIM2	LRP10	GTF3C6	KLF13	MTX1	KIF5C	ZNF414	AP1AR	CCDC171	ZNF408	UNC5D	OS9	ASPA	PROSER1	NDUFB9	LYSMD3	DCUN1D2	CCDC71	LMO7	LMNB1	NAA20	HMCES	IPO9	WWOX	MT-ND2	ITGAV	VANGL1	TMEM256	CNOT3	RAC2	GABBR2	MLXIPL	PPP1R12B	GNAI2	TULP4	PLXNB3	GAS8	COBL	B4GALT6	STAG1	PHACTR1	VPS52	HIPK1	SPAG7	STK24	ZNF34	MAGI1	ADSL	MOG	DNAJA1	ACVR2B	FGFBP3	SPINK9	NEXN	TRAF3IP3	SLMAP	TOM1	STIM1	GID8	BOP1	GSTZ1	TRMT1L	CUEDC1	FAM118A	USP3	NEO1	SEC14L1	CDH13	POLR3K	CYB561D1	FAM32A	SEC11A	TRAM1	ATRX	TRIM8	SUPT16H	KCNB1	HES6	NHSL2	FNDC4	COX6B1	UPF1	MEX3B	EPG5	SP110	CAP2	ATF6B	ABCF2	YWHAE	PHF1	ZBTB18	ICAM5	ST6GALNAC5	PRDX2	ZNF131	SERPINF1	PRC1	AGFG1	ASH1L	NDUFB6	PRPS2	LETM1	RAB11FIP3	PTK2	ZNF513	RPAIN	FNBP4	WWC2	ST3GAL1	PTPRS	PKD2	AIDA	IQGAP1	GMCL1	UBA2	ORC5	MFSD14B	NUP214	RAD52	MARK3	GSK3B	TIA1	TUSC2	TMEM243	WAC	GADD45B	MOB3C	SLC39A7	PAXBP1	MNAT1	CTSF	ZNF106	HMG20B	VSNL1	STRBP	SERGEF	CXXC4	RPS10	FES	MYO6	CRY1	DDX42	HPGD	ALDH9A1	GLUD1	MAPT	FAM131A	DDX28	PLPP7	NSMF	DNAJC25	PRKCQ	SMIM14	TFB2M	DCTN1	MSL2	MYH10	CHD8	PTCD1	ARL5B	UBXN2A	CEP63	CSTB	FXR1	CAP1	ARHGAP29	ZDHHC22	SF3B3	SCAMP4	ADK	ACLY	KDM3B	CEP72	MED31	NDFIP2	ENO1	CAPN2	ADCY9	CCDC97	UXS1	RGS19	PLXDC1	DNTTIP2	SYAP1	TMEM127	AGAP1	NFATC1	PDGFC	BLOC1S2	INO80E	KLF9	DDX51	TET3	DONSON	USP42	NOSIP	GGCX	CDC42BPB	CSMD3	GNPTG	ANKFY1	RUNX1	TXNDC17	NCBP1	DGAT1	DNAJC8	MAPKAP1	OSBPL7	FAM193B	UBAP2L	NCKIPSD	DIAPH1	HCN1	UBE2V2	EIF3C	STK40	HACD1	SMIM1	UBE2J2	IL6ST	VIPAS39	ATP6V0E2	WDR12	ZDHHC17	MAP3K14	LRRTM1	THAP3	NDE1	PPP2R2C	LRRN2	HPS3	SPTLC2	RCCD1	POMK	CHKA	TTC19	TMEM250	VPS51	PRKAG1	PLXNA4	LMLN	DOCK6	LYPD6	NSDHL	CSGALNACT2	SECISBP2L	PSMC3	ANXA6	SLC30A3	ODC1	OSBPL1A	PCNX3	ABCD3	NAGPA	SNAPC3	AHNAK2	TMEM205	PVR	PPIF	CISD1	LIMA1	PUS3	USP37	RBBP5	GCFC2	TMEM35A	NDUFA13	SUPT5H	EIF3B	WASL	UBAC2	ZNF451	NUDT3	PLK2	PDE3B	CD1D	SH2B3	OCIAD2	JAK2	HOMER3	OGG1	HIP1	GOLM1	SH2D3C	MRPL32	GDPD1	MLLT11	TXNDC9	ZNF516	KMT2E	CCAR1	ZHX3	COG2	MTPN	PSMB8	ERCC1	NAMPT	CP	ARFGEF1	SAMD8	PGM3	SLC52A1	ZCCHC9	TREML2	RAD18	MPHOSPH9	HSF2	PIGL	PAOX	CCNH	GPR158	PCF11	UBTD1	AMDHD2	UBE3A	TPP2	DGCR2	PPP2R1B	DIS3L2	C1ORF131	RNFT1	KIF2A	HSD17B12	SIRT2	WDR41	KAT2A	FAR1	ARHGAP18	RPL14	UTP6	SMURF2	MBIP	RBM14	SELENOH	C1ORF52	USP10	PITPNB	TSPO	EPB41L3	ITPKA	BTG1	ZCCHC8	RPL13	EOGT	U2AF1L4	TNFAIP6	FAIM	CFAP43	CLNS1A	SGMS1	ATP7A	MMD	FNTB	SLC37A2	ADGRA3	ZNF160	HELZ2	SCMH1	GNG10	POLDIP2	LCOR	PLEKHO1	ATRAID	TAGAP	PHF10	RSPH9	DCLRE1B	TET1	MGP	ESR1	DCAF8	SLC35A5	MVP	ETV1	TCF3	L1CAM	ITM2A	IQCC	CRTC3	PXK	DCAF12	SRPK2	COMMD2	MED25	RNF170	ZNF511	STK38L	BNIP1	EDEM2	KLRK1	OGFRL1	PPP1R2	STAM2	FABP3	RRP8	GPR22	NDUFAB1	CHRM1	POU5F2	GADD45GIP1	PSD3	SOWAHC	TUBA1C	AREL1	WDPCP	MTO1	RHOT1	ZNF358	HECA	NOD1	TXNDC15	ACAD9	VRK1	PITRM1	UBASH3B	MAP4K2	ZIK1	PPM1J	CYP20A1	ATPAF2	SCARA3	ENPP2	DRAM2	NHLRC1	ECHDC1	EBAG9	ARHGAP39	MFSD11	POU2F2	CCDC66	LIN7B	USP39	C4ORF19	ATP10A	PNKP	CTBS	BAG5	P4HTM	HADHA	FOXN3	TMEM115	RIC8B	LUZP1	DMXL2	MGA	ZNF664	TMEM263	PLXNA2	TBC1D16	USP9X	DCAF13	NOP14	SETD2	CMKLR1	RTCA	MTMR1	UQCRC2	RBCK1	TFPI	CLEC5A	UNC79	GAD1	CUL4B	SUB1	NMNAT2	TTYH2	FAM50A	SENP7	C17ORF49	STK10	EML5	TERF2IP	DNAJC7	ALG5	WDR43	PPM1L	SMIM15	PHF8	FBXO33	NFKB1	ING4	MAML3	PPP2R5A	TP53INP2	PLRG1	DDTL	PPIL3	PRKG1	PIK3R3	ZC3H11A	ITGB8	BRWD3	PRR5	PEX11G	ADO	KRT10	PIGA	SERINC5	NPAT	TIMM23B	SDHB	MFSD4B	SZRD1	RASA1	RMDN3	VPS37A	OPA1	SDHA	MRM1	RPAP3	HTATSF1	POLR3B	PRUNE1	DNAL1	OAS2	PDIA6	TEX10	DNAJC2	WHRN	CACNB3	HBS1L	PDK3	TGM2	CCNI	ZNF780A	ANG	S100A1	GLRX	TMCC3	NCBP3	ASXL1	ZDHHC20	RPS7	YPEL4	RNPS1	COPB1	PTDSS2	NAB2	ZBTB33	THNSL1	FAM120A	ANKRD44	GGT5	SLC35A3	THOC5	ZNF512	BCL7A	SYNE1	EXOC6B	HCK	SLC38A1	DISC1	ERGIC1	L2HGDH	TFRC	RPL17	STAR	TMEM192	EPSTI1	GGACT	CCP110	GON4L	SSH3	ELP2	FAAP100	ARHGEF3	DRAP1	CCNG2	M6PR	BTBD17	SRP54	SOD2	MED28	RNF7	HLX	C12ORF43	TMBIM1	KLHL36	NIF3L1	NUDT22	BRD4	NIPSNAP3A	RGMB	TIMP3	TSACC	SHISA9	NUDT6	RBM45	RRN3	IRF3	SNCA	DAD1	PDF	ORAI2	LAP3	PCSK7	SMARCE1	CXXC5	EPDR1	ZNF48	XPC	RMND5A	CCS	PRPF4B	RUFY2	MSRA	SEZ6	CRYZL1	TCP11L1	MTHFD2	LZTS1	RABGGTA	RBBP7	GON7	CETN2	TMCO6	IL1A	SAP18	ABCD4	TNRC6B	MARK4	KLHL9	VPS8	CALHM2	NTRK3	LPAR5	PPM1A	NPC1	BMF	HSPA14	ZZEF1	CMTM3	CUL4A	COLEC12	USP19	UCKL1	SNX27	NCBP2	ZC3H8	TARDBP	POLR2E	CHMP1A	UGP2	MYNN	SLC39A14	ATF6	MRPL14	RALBP1	BTRC	CTDSP2	MRPS17	IL1RAP	PCYOX1L	HLCS	MT-CO1	CNEP1R1	PCDHGA2	TMEM176A	SMPD1	ETF1	BLZF1	SCN8A	GGH	REXO2	ZYG11B	MKNK1	MRI1	ZNF397	MSL3	LIN37	RHOG	RIOX1	KIF3B	ALG6	TRPC4AP	PCGF5	MEF2C	SLC13A3	OST4	RGS4	UBE2R2	GSTO1	NCOA5	IFT22	RAPGEFL1	GNAZ	ARL6IP4	PTPN5	UBE2L6	TRMT11	RSBN1L	ZNF385C	PDPR	IL33	AMIGO1	RAPH1	ARSK	AQP4	DGCR8	HAPLN1	MCTS1	TNFRSF10B	HNRNPA2B1	DTYMK	IFT172	TMEM140	DDX54	UCK2	AQR	FAM193A	FNTA	ABHD10	PFDN1	TBCCD1	PGGT1B	CELF3	VTI1B	RRAS2	LOXL3	TMEM240	AGK	TTC39C	POLR2A	PPP6C	ZNF420	SORBS1	GOLIM4	ITM2C	SCYL1	KLHDC2	RIPOR1	TOX4	SLC4A4	MGAT4A	CDC16	KLF12	SLC35B3	TAF1B	FUOM	NUDT14	IFT122	HDDC2	CARD6	KCNQ3	TCEAL3	C3ORF38	CBFA2T3	SQOR	FAHD2A	RAB6A	PSMB9	FMNL3	MTR	PNRC1	CDH8	NETO2	DHX40	SLC16A14	ESD	USO1	EXOSC10	CYP46A1	FJX1	PYCARD	ZBP1	CCNYL1B	NEK4	CKAP5	CD86	TMTC3	TAF8	CENPE	CD44	CREBRF	GCC1	RBM5	UBE2K	TOP3B	TOR1B	PRICKLE3	CHD5	SLC16A13	MBOAT7	IQSEC1	BATF	ARHGAP21	RAB1A	RASL10A	KIFC2	ATP6V1E1	PER2	RSAD2	PCCA	KIAA0319	KIAA0586	NOP2	HLTF	EIF3D	DBX2	MAPRE2	TLR3	UBE3C	TPM3	SPOCK2	ELK4	RPL19	NR2C2	TNFAIP8L2	ETFRF1	CCDC117	DCUN1D4	MMP17	KDM4C	RBM18	BRD2	CENPL	DDX49	SSH1	HIGD1A	MAP2K6	MTG2	GPR160	FBXW10	STK32C	EVI5L	RAB3GAP1	AGBL4	ZNF865	NAT9	APIP	SMAGP	TNPO1	THRSP	PTPRM	RGL3	ADGRL1	SHROOM2	PRRC2A	ZBED4	PDE4D	MINDY2	FARSA	KNL1	SOS2	YWHAG	DNAJA2	COQ6	ALDH1L2	TUBA1B	TOMM70	MALSU1	KIF1B	JUNB	ABCB8	PCYT1A	SMIM7	RPS27L	NCF2	PTCD3	PPRC1	SLC9A9	STXBP3	GRIN2B	NOTCH2	TRIM59	QTRT1	ZYX	ZBTB40	TMED2	UNC45A	SHOC2	BCL7B	ADRM1	SMC6	WRAP73	TPGS1	ADCY1	RBM8A	GKAP1	C16ORF87	CRMP1	BAMBI	SURF6	RNASET2	ABHD11	LRMDA	ENPP1	RAB5A	MECR	DNAJC18	COMMD9	VCPKMT	TEX2	MDM1	ARHGDIG	NPNT	AGAP2	SETD1B	ZNF438	ZNF654	ANAPC10	TBC1D19	KIF21A	OLFML2B	NDUFAF7	HPS4	CDK2AP2	DLGAP2	MRAS	SBF1	GLA	CCT4	TMEM71	DNAJC14	STON2	JAKMIP3	KYAT3	TNRC18	TMBIM4	MAT2B	TIMM13	IRF5	ALDH16A1	TRIM9	TTC9B	AGPAT1	PPP3CB	MAP1LC3A	DDIT3	AMPH	IKBIP	C1ORF216	LARS2	IFT74	UGT8	BCCIP	RAPSN	MIPEP	NAP1L3	TMEM164	THAP7	LACTB2	WDR7	C4ORF33	SHANK2	THAP2	TUBGCP4	MICALL1	SDHAF1	ZFHX2	EWSR1	CCDC22	TNS1	SUGCT	USP28	PHF21A	CHL1	ISY1	KCNA6	CBX5	TMEM70	DROSHA	FN3KRP	PEAR1	PANK2	RAB1B	DCP2	SMARCA5	C11ORF54	NCAPH2	SUZ12	DLD	PIAS3	RRP36	XAB2	SCFD1	ZNF263	MARCKSL1	HS3ST2	ANKIB1	BCL10	KRTCAP3	SDF2	AP4E1	MRPL57	REEP1	PSMB1	USP16	MAP3K8	INTS11	SPTY2D1	DENND2A	DDX18	QSOX1	PRR14L	FKBP9	FBXL20	RNPEP	RNF166	GNS	ADGRB3	SALL2	YPEL5	ARPC3	TXNRD2	RGS14	ZNF800	RB1CC1	PBXIP1	QSER1	CNNM2	LZTFL1	ESYT2	C11ORF58	SERTAD1	CSF2RB	ZNF226	LRRC8B	GPATCH1	RPS11	TEP1	GPAT4	IFI35	PCIF1	SNX32	LSS	PUM2	NWD2	APEX1	PMPCB	DGKQ	HELLS	FLAD1	PIK3CD	SNTB2	SULF2	UBAC1	TUBGCP6	HIKESHI	FAM185A	STIM2	OGFR	YWHAZ	NUP54	MYLK	FYB1	RPL4	BBS9	NRDE2	DR1	RNF150	KHSRP	SLTM	SP2	EIF2D	ZNF85	PYROXD1	MPHOSPH6	GALNT3	CACNG3	GNG5	EMSY	ARHGAP11A	TLN1	PLA2G6	XKR6	NCKAP1L	ESF1	GPR6	ISCA2	DPF2	TNFAIP3	TMEM87A	SPG21	CTNNBL1	RPP38	TMF1	PPA2	WDR82	IGFBP5	WIPF2	MIF4GD	ANO8	FAM120B	ABI3BP	ZCWPW1	MED12L	NDUFAF5	F8A3	ZSCAN21	SMYD3	AKR1B10	METTL23	BECN1	BRMS1	RPL10	PCTP	ZSCAN20	SNTG1	HEBP1	GTPBP4	SMIM12	FAM219B	RC3H1	PAN2	PSMB3	AFTPH	ZFP64	PCSK1	PPP2R5C	ZNF22	RLF	CEP83	COQ10A	KLHL20	EME2	TSBP1	LRRC59	GMPR2	CPNE3	TRAPPC5	UTP20	MSRB2	PDXP	ITSN1	S1PR2	HAPLN4	TTPAL	TRIP6	TRA2A	CPEB3	GTF2F1	TMED10	MTF1	RIMBP2	METTL22	LINGO3	DCAF1	GSS	NUP153	CHMP5	TOX	ADAMTS1	KDM6A	UBXN1	STRIP2	SYNGR3	DUSP14	TRIM23	KCNAB1	MEMO1	MAL2	BAG3	TMEM222	U2AF2	NUDT9	MTMR9	PHLDA1	L3MBTL3	ATP13A1	MAPRE1	ST3GAL2	TEX264	WDR77	MPI	MIB2	BRINP2	PKN1	BRINP1	ALMS1	CPNE5	DPH3	HGF	TIMMDC1	TMEM268	CNIH4	SIMC1	DIDO1	MALT1	POLG	CD79B	SLC7A5	C12ORF57	VAV2	ADAM15	TECPR2	MGAT4B	CNP	SPECC1L	NYAP1	PPP1R1A	ARHGEF5	DSTYK	NEDD4	CAMK2G	ABHD17B	MCU	PARD6A	CREB1	RIOK1	MFSD13A	SRGN	SFXN2	ANK3	MBNL2	C17ORF80	FIBP	DCTN6	GIMAP5	RNF215	PPP4R3B	GOLGA1	ZXDC	ITPRIPL1	RBM15B	OPA3	GPC1	KIN	NSUN7	PLCD1	TNFRSF11A	ACSF3	CLIC1	SEC23B	MAP2K2	C19ORF47	DMAC2	NAGK	ZMIZ1	RBFOX3	NAP1L5	GPT	PISD	RTRAF	WDR76	GLO1	UBN2	BSN	ATP6V0B	GPR146	RHBDL1	NSUN5	ZDHHC16	PTRHD1	SEMA4C	KLHL42	NBEAL2	ZNF45	ANTXR2	CEP152	GIN1	FCGR1A	RAF1	CASD1	ERLIN1	DNASE1L2	ZNF322	PDE4DIP	PLEKHA2	RPS23	LTN1	CHD3	OPTN	PDLIM7	HBP1	RPL29	ZKSCAN7	DUOXA1	ATAD1	FGF12	PTPN18	THUMPD1	INAFM1	OCEL1	ASF1A	CDK10	MBLAC2	OSBPL2	MRPL17	NCKAP5L	EML3	CBARP	B4GALNT1	POP5	NCKAP1	ZBTB20	IVD	WASF2	SLC15A4	ABCC4	FUT8	PLPBP	BLOC1S1	RPS13	PEX10	GRAMD1A	SPG11	POC1B	ZDHHC24	ACAP3	GGNBP2	RPAP2	YKT6	KDM2A	PSMC3IP	MAP7D2	TNKS1BP1	MIEF2	ZBTB11	IFIT1B	RIPK1	BCLAF3	CLEC4A	MRPL37	EXOC2	S100A13	DIAPH2	IL1B	TMEM208	SLC5A3	MSN	FAM171A1	PRDM11	PLS3	DIXDC1	MMP24	C14ORF93	GTPBP1	DHCR7	TNRC6C	BID	GLT8D1	GMEB1	PANK3	RAB33B	FHOD3	AKIRIN1	SLC2A9	SIPA1L3	PCDHGA9	BICRA	C6ORF120	MAP3K12	CIR1	EIF2B3	RNF169	CD28	YWHAH	BAG6	LDLRAD4	BTBD7	ARIH1	TACC3	COA6	ERAL1	NDUFV2	DAPK3	PCDHGA7	HSCB	SLC9A8	AHCTF1	AP4S1	QRSL1	HS1BP3	ANAPC2	CEND1	RIMS1	ZNF146	LRFN5	PEG3	HSPA4	TMEM80	DOK1	ALDH3A2	DLG4	MRPL2	PIAS1	SMNDC1	THBS1	TNPO2	PNPLA6	FURIN	CIB2	VPS16	DMAC1	ZMYND15	POU3F2	ITGB1BP1	DCK	RBMS1	TMEM43	CBX1	ZFAND1	SYPL1	PRR12	SEC11C	TSPAN31	TRIM24	SDHAF2	RNF44	ERMAP	MKKS	HERC3	KCNS2	CDC40	PRDX1	RSPO3	CDH18	WDR45B	TPRG1L	SLC26A11	PPP6R1	COG7	ZNF385B	SGCB	EIF5B	PIGT	TBX6	GNG7	ZC3H15	MAP4K3	TENM4	DDX10	DDAH1	AOAH	ADAM17	ARFGEF3	ANKRD13C	GSR	ARHGAP1	ZNF580	QRICH1	TNFAIP2	SRSF11	TMEM11	BACH2	SNX14	SLC35F1	ADCY6	ADH5	TBC1D2B	SMS	REX1BD	ST8SIA1	DDX5	GLCE	BIRC6	KHDC3L	MIER2	PCYOX1	GOSR2	UPF3B	ISG15	ACTN1	PPP4C	SV2A	FANCC	DNAJA4	TRMT112	TYW5	SOCS1	DHPS	ALYREF	LRP1	HELQ	ZFP57	IL1RL1	FLCN	SLC19A1	THOC3	NCR1	BCORL1	MED13L	SLC16A11	TSPAN9	MTMR10	TMEM123	RNF216	TAF1L	ACOX1	SGPL1	ZFP28	DIS3L	ZSCAN18	FNDC3B	CXCL16	CNPY2	KIAA0930	MAD2L2	SSRP1	TAOK3	ULK4	SLC8B1	LARP7	RRBP1	UROD	CEP295	ESRRA	TRIM2	GMPPA	PPP1R35	SMG5	GTPBP6	SPICE1	GTF2E1	CHFR	PSMA7	PYGL	ZW10	TSG101	GYS1	PCNA	SCAND3	FAM149A	CARF	BBS4	SAYSD1	CSMD1	POU6F1	SLC35G2	CLEC10A	DHX30	NELL1	PRKAR2B	RPL18	TUBGCP5	SLC35G1	VPS29	NDUFA6	HAUS3	SLC17A9	TTC13	STAMBP	AZI2	C1ORF35	FCRL1	NPTN	DCTN5	IPO4	COMMD6	DYNC1I2	FDFT1	MRPS10	SH3RF1	CWC27	ZNF25	AGO1	ZFHX4	COX6C	SLC25A14	CDK5RAP3	MFN2	GUCY1B1	HSDL1	AGTRAP	TMEM128	CAPZA2	LATS2	HIBCH	SESTD1	IZUMO4	PLEKHF2	DPH5	INPP4A	EMC10	NOL4L	CLPTM1L	SLC39A11	LGALS14	C17ORF75	PIK3R4	PEG10	MAP1S	DSCAM	NBEAL1	MYO1D	ARHGAP31	BRCA2	LONRF2	ZNF266	KHNYN	SHPK	KLHL11	WDR81	RBFA	DOCK2	CHMP1B	UFL1	ZBTB34	CLCN7	ACSBG1	AFF2	RNF113A	DMWD	PRKAA1	LRSAM1	WDSUB1	ATP6AP2	CLSTN2	FLRT2	RASAL1	RPL24	FGGY	PGS1	ZRANB2	PLEKHH1	PSTK	PACRGL	COMMD7	SLC10A3	MAPK1	MAN2A1	RAB24	SLAMF7	SMG8	SMARCAD1	LARP1B	SMARCB1	TSPAN17	DPH7	ZNF574	COQ3	MVK	FAM118B	PSAP	FMNL2	IER5	UNC50	DPP10	HINT2	GABPB2	CTDSP1	RHOT2	ATL2	GPN3	ELOVL1	FYCO1	CEP97	FAM136A	STAG2	SNRPA	WRNIP1	CROT	UFSP2	COPS6	SMIM26	CYB5B	PLEKHM1	PKP4	ANAPC11	SPCS3	SMPD2	GPSM1	MCL1	FAM76A	IL12B	MYT1L	EIF1	DPY30	MDM4	ZNF395	KIAA0232	RFNG	RDH14	CCND2	RPL35	LSAMP	TRIM65	SCRG1	CNKSR3	PMAIP1	DHDDS	POU2F1	CRK	CCDC47	ZBTB10	ALAS1	RBM17	ERC2	CAPN10	KDM5C	NR1D1	LAPTM4B	DPH2	FRG1	RAPGEF2	PSEN1	BDNF	ACP1	PRDX6	RELA	GNA12	MKI67	TUBA1A	HK3	WBP2	SNRPD3	IRGC	DZIP1L	WASHC2A	MINDY3	PNOC	CIC	BORCS7	EIF4EBP2	WWP2	ACAP2	AP2A2	EXOC6	NYAP2	EPHX4	EML2	DOHH	NRARP	TCEA2	SLC37A4	RASSF8	PPP2R2B	YPEL2	SH3BP1	ADORA1	CNOT4	NUTF2	GPATCH2L	TGFBRAP1	GNL2	COX14	SYNGAP1	DCX	DEF6	MED27	PGK1	PICK1	VASP	WDTC1	PLA2G4A	TUFM	MRPS24	ZER1	TBC1D32	EIF2A	EGLN1	PLCG2	COA7	PRLR	RAD50	SRSF10	SLC3A2	MKRN3	NEGR1	TRAPPC3	ARL1	TCEAL9	GFOD1	AP3B2	PCDH1	ZNF142	ACAT2	FRMD4B	UNC119B	PPP1R8	NTN5	CACNG2	CYP27A1	POLR2B	CIART	NOS1	MRPL43	API5	DNAAF3	ANXA11	ELAVL3	RCBTB1	IRF1	MAPK3	RALGDS	POLD4	STX4	FASTKD1	FADD	PRELID2	TACC2	TRIM68	ALDH4A1	PRKACA	IL15	ZCCHC14	AP1S1	AMPD2	RELT	TM2D3	GLRX3	ACAD11	MSTO1	ABHD17A	FASTK	RHBDD3	RHNO1	USP47	GRK3	ADIPOR1	SELENOF	SSNA1	IFI44	IGSF21	MLLT10	C10ORF90	ELK1	RPS17	COA4	PIGW	CCDC92	IL27RA	COX10	RNF17	PDRG1	CENPA	SC5D	NSMCE4A	PCDHGC5	SPOPL	POLDIP3	RAB27B	NEIL1	RPL22L1	FZD7	TMEM179	EIF1B	TMEM86B	BLMH	NRROS	NEIL2	C8ORF58	RPA1	ADRA1D	RIT1	IL18BP	SEC16A	COPS7B	AAK1	ARHGAP35	PECAM1	MR1	WLS	MANSC1	ZNF655	ADGRA1	TRNAU1AP	RAB4B	IGSF11	SLC2A13	GMPR	EFHD2	TSPYL4	CDK5RAP1	BAG2	MRPL51	ACSS2	SPTBN2	FBXO8	SLC38A2	PNPT1	RPS27A	LUC7L2	VCP	EPOP	AP2B1	CHORDC1	RNASE4	SGPP1	ZNF532	SIDT1	UPF3A	ABCC1	PPP3CA	WDR62	CCL24	EXOC8	TNNI2	ZNF706	STAM	VPS33B	AP4M1	KCNQ2	REXO4	PPM1B	PFDN6	CAMSAP3	MRPL48	UBE2H	CEP104	RABEPK	SELENON	RCC1L	BUD13	TMEM186	ST6GALNAC4	POLA1	NVL	COL15A1	UTP4	PDE7B	PCDH17	PINK1	NUDT4	RAC1	ZNF606	NFE2L2	VTN	RMDN2	MYSM1	SARAF	TAF11L12	NFIL3	SLC30A6	LRRC3B	EEF1E1	BICD2	TRUB2	MRPL24	KIF21B	NUP58	CDK5R2	IFT27	VPS53	POMP	ACOT7	RNF168	SLC7A7	PPAN	PRRT1	ZBED3	GCC2	HS6ST1	PER1	STX1A	THAP12	C1QTNF12	MED17	AKR7L	DSTN	PDXK	BAALC	CHP1	ARRDC2	SYTL2	ESPN	IBTK	PDLIM2	MAN2C1	MOB3A	SGTB	CD7	TPRA1	STK35	NUPR1	RIF1	GTF2H4	ACY1	DDOST	HLA-E	PCNP	RALGAPB	DNAJC24	GLIPR1	WHAMM	OAT	TAF1C	NUDT7	APC2	EXOC7	RCE1	TAMM41	ITPR3	PHF20	INTS8	PSMD13	GART	TYMP	GABARAPL2	CHID1	PDZD2	POLR2L	ASPHD2	COPG2	HDLBP	KCTD16	TANC1	ERRFI1	JUN	SYT7	ABI3	EFEMP2	PANK1	PCGF1	NAALADL2	CALB1	MAP3K11	MIPOL1	CREBBP	TLE1	RNF11	SUMO1	ARL2	INTU	CD320	CD302	TRAK2	KLHL13	OTUB1	TRIM3	TTC9	CLEC2D	LYPD1	SARS2	ACTR1A	POLR3C	DYNC1LI1	DALRD3	PARL	ANO4	SGTA	ACVR1C	TLE2	RPS6	DENND1C	NAE1	ARF5	MTFMT	MRPL42	FBXO31	DTNA	NR2C1	ZFP82	MTX2	PCID2	LBH	PI4KB	ZFYVE9	STARD4	RAN	ZC3H4	PAFAH1B3	SPHKAP	MIER3	MANEA	ASB3	SMPDL3B	ZNF112	SLC5A10	MSMO1	VPS50	ACTR5	ZNF32	PARP6	SPSB2	PURA	RUNX2	TMEM109	RGS20	SFXN4	TTC17	ANK2	RNF217	MAML1	TTLL7	PDZD8	TEX9	HIPK2	ABHD18	NXPE4	ADD3	PPP1R16A	SLC46A1	EFNB2	SOCS2	VCAN	RAB5B	RPL30	TRIM36	ZNF410	DMAP1	TBC1D10A	TP53RK	TUBG1	YIPF4	ALKBH5	TMEM38A	BMPR1A	EXOSC1	TAX1BP1	TMEM9	GPR180	PMVK	ERMP1	HACD3	SYN1	DNAAF5	SMCR8	CARD19	TMEM42	ZNF287	KCTD10	LRIG3	HM13	R3HCC1L	CDKL2	KANSL1	RBM10	FBXO36	HCN2	CDKN1A	HPCAL1	HPS5	RNF139	PCDHGC3	NUP188	CHD1L	IDUA	DNER	VPS41	MRPS2	NAPB	LIN7A	USP46	SLC35F3	FUNDC1	SLC10A7	MORN2	SDC4	TMED3	TATDN1	ELAVL2	CSNK1D	SPOUT1	SLC5A5	TPM4	ZNF326	DFFA	SEC24A	IFRD2	CTNNB1	B3GALT4	BTBD6	BAIAP2L1	PHLDB1	COMT	SLC44A5	ARHGEF6	POP4	NDUFAF1	SMARCC2	TUBGCP3	POFUT2	ORAI1	MATK	RAB27A	CUEDC2	SLC39A1	STYK1	TTC21B	PML	MT-CYB	TM9SF3	ELP4	PAICS	MTHFD1L	SOX10	SMAP1	RUNDC3A	ECT2	TRMT2A	TMEM18	ARNT	USP35	FBXO3	UBE2L3	N4BP2L2	GAP43	TICAM1	ANXA2	BRAF	SRP14	NUFIP2	MRPL35	ZNF668	ZNRF3	SUCLG2	PCDHGA6	PPP4R3A	KCND2	PSMF1	NSMAF	AMN1	SNX1	TPD52L2	SBNO1	LCP2	ATRN	NKIRAS1	PPM1M	DNAJB9	PDGFA	EAPP	NDUFB7	MRPS16	RPL3	DDX52	UTP14A	SLC30A4	NUDT19	ANAPC7	RABGAP1L	ZFAND6	ARHGEF9	SYT16	RALY	ODF2	PPFIA3	GRIA2	SH3D21	EPHA5	NANP	CHST8	KLHL15	SOCS5	ZDHHC18	MPP7	C11ORF71	NIT2	ADCYAP1R1	EIF2B4	PHLPP2	ZNF689	KIF5A	TMEM81	PCDHB14	CWF19L2	RINL	GPS2	BSDC1	PLCXD3	ACHE	C1QL3	MED23	DDX24	LRRC45	HABP4	METTL14	TAF5L	KMT2A	GNAI3	HPN	ZNF335	TAGLN3	ZDHHC2	KRIT1	ZNF691	PYGO1	RAB3IP	CHD1	CLYBL	WDR18	PTPRG	ARL5C	B3GALT6	RAB7A	NET1	HAUS2	ZSCAN2	CPSF7	NOMO3	NAA40	NME3	PSMC1	CCDC61	TTI1	SPEN	ADGRL3	TBC1D5	CCNY	HCST	PLPPR3	EBP	PLPP5	MT-CO3	FRAT1	MAP4	TMEM229B	FOXP4	PELO	MAP3K13	MANBAL	VAT1	NR3C1	CEBPZ	PDHA1	CHCHD2	ZC3H14	HSPA4L	ZBTB9	SNCB	FAM220A	PCNT	HAAO	DIP2A	NAA10	SRC	FAF1	RAD23B	SPRED1	GRIK4	BRD9	BTBD9	RSL24D1	TAF15	GFRA2	CUL3	TRPM4	TCP11L2	RBMS2	TSLP	LRRC47	PCBP3	CATIP	THRA	NECAP2	GRAMD4	CCDC62	APPBP2	DLL1	GTF3A	DMD	TIAM1	NELFE	CLIP4	TXN2	DYM	GLYR1	HIPK3	LY6G6D	TRIM62	KCTD3	ZNF608	PCDHGB2	CHAMP1	STARD8	SYCP3	ATP1A3	RASGEF1B	EIF4H	ANKRD49	CAVIN3	TWNK	ZWINT	TMEM132D	TRHDE	C1ORF21	ETAA1	REM2	CCDC90B	MYBBP1A	KCNN2	RAD17	ZNF121	XKR8	AKT2	RAB14	DGKH	FLOT1	CUL7	NOP16	N4BP2	SREK1IP1	PHYH	CDC14A	TBCB	SLC20A2	RWDD1	RASA3	IDH3A	GSTK1	RETREG3	EMC6	TMEM121	EGFR	PGPEP1	ZNF639	HSPB6	EMC1	PTPN2	CCDC102A	EIF3H	SNAPIN	SNX10	IL1R1	TACO1	ADARB2	ADAM11	KCTD11	SRRM4	GPN1	DAPK1	ZNF570	BCKDHB	CCDC115	SF3A2	TBC1D22A	SIGLEC10	CLDN34	SPINT2	TFEB	MAPK10	BACE1	TRMT2B	TSHZ3	DHODH	SNAPC1	SIVA1	TMEM219	ANKRD11	DARS1	RAP1GAP2	GUK1	KLHL18	RPRD1A	NAA35	AK5	CTDNEP1	CCZ1	SPOCK1	PSD4	CCDC137	LRRC7	TMED8	DDX47	PSEN2	PSIP1	ZNHIT6	NUCB1	DDX23	ORC3	EFCAB14	ENGASE	EDRF1	MSRB1	ACP6	ERGIC2	FRMPD4	NINJ1	TIMM9	EP300	DTD2	AZIN1	ACSF2	TAB3	ALG12	MRPL18	AIMP2	NUBP2	RBM47	TMEM86A	C8ORF34	NAV3	WSB2	BABAM1	COX18	GATAD2A	HEXIM1	SFMBT1	EMID1	HECW1	SMG7	ZMAT2	TELO2	ZDHHC5	UQCR10	CLASP2	FAM13C	TUBGCP2	ATP8B2	L3MBTL2	WWC1	ADCY2	TMEM108	BICRAL	ARPC5L	ZNF280C	DHRS11	CEBPG	RNF4	TRPT1	TNKS2	PSMA3	BBS10	EIF5A	VIM	BBIP1	NOL11	NAPG	HADHB	APPL2	SPRYD3	PYCR2	UGGT2	FARP2	PLSCR1	GALT	POMC	GTF3C1	UBE2Q2	SHPRH	SFT2D2	ATRIP	TMEM132B	PIAS4	FAM168B	FECH	TSFM	MGST3	FAM181B	HDGFL2	DTWD2	SRP68	PIN1	NLRC3	SLC17A7	EHD3	CCDC50	NFKBIE	CACNA1C	DGKB	OSTC	SCFD2	IL15RA	TTLL1	C3ORF33	CLDN12	ABHD3	EBNA1BP2	DNAJB12	FITM2	ST7	DNAJC1	EPC1	GCSH	RPL6	ITGB2	BSCL2	ADORA3	SHISA5	SPAST	PITPNM2	ZSWIM9	ANKRD63	RBM41	GSN	GTPBP10	KIAA2013	ASXL2	TADA1	MPPE1	ACOT8	IQCK	CMAS	ETFDH	PYROXD2	PRKCI	UQCC1	PPP1R18	SLC38A9	TMEM184C	SPIRE1	RNMT	EXTL2	MOGS	MLLT3	PPP5C	TDRKH	PTBP3	CEBPB	PPP1R15B	RUNX1T1	SAP30BP	BCL11B	RAP1GAP	C11ORF24	TMEM237	CRLS1	NFRKB	EXOC1	DCBLD2	PNRC2	POGLUT1	CTR9	BBOF1	FAAP20	POP7	PCED1B	STX2	NUP98	RAB9A	ADGRB1	UBL3	COQ7	TMUB2	PLCB2	PHF12	KLHDC8B	PSME4	TBPL1	REM1	CARMIL1	ARMCX4	MAP3K1	FCHSD1	NETO1	GIT1	EMP2	SYNM	RBM3	TMEM216	KIAA1549	PIGF	GPANK1	ITGAE	ZCRB1	LRFN1	ACSL4	POLA2	PRDM1	CDH6	WDR73	VKORC1L1	LMAN2L	DPM1	IMPA1	PRDM7	LIPT2	NABP2	GSTCD	OSGEP	SAMD5	UBE2I	DDX1	TOMM40L	CSNK1G2	MCRIP1	TPBGL	PCSK2	TMC6	NDRG1	TOR2A	SBK1	P2RX7	RBM4	GADD45G	HIC2	HDAC11	RBM19	KCNJ10	PLEKHA5	FAM81A	FAM98B	NEUROD6	AFMID	MCMBP	FBXO41	USF1	DMTF1	COG5	NRAS	GPKOW	AURKAIP1	AKAP11	KCNH7	GRIA1	DMXL1	FRY	ZNF638	ILF2	NUP50	C5AR2	KDM4A	CHRM2	PRELID3A	SUOX	PKIA	TRIM35	PFDN5	AP1S2	NBR1	NAP1L4	ZNF444	SPI1	SLC25A28	PGRMC2	BYSL	KLF15	RNF149	ANGPTL3	CRTAC1	ITFG1	SLC38A3	FMOD	COQ5	KIFC3	PDCL	SHANK3	RAB33A	PDP2	FAM169A	ZNF518A	CACNG5	DNAJC27	SIRT7	ATG14	MMAB	ABCA5	PIK3AP1	CLTB	SPIN1	CCDC34	PIBF1	TRIM39	PTPN4	SEH1L	PLTP	SLC4A10	RGMA	NENF	EZH1	TWF1	PALM	KCNT1	RNF6	RPUSD1	MAP4K4	KPNA3	SPRTN	AASDHPPT	KPNA1	NBAS	SLC25A1	TOX2	PLD2	ACADS	NMNAT3	MOB4	NUS1	NUP210	ARF6	MPHOSPH10	CCDC122	ZNF569	SYNDIG1	TBRG1	SLITRK5	FBXW7	ZC3H12A	HADH	DISP3	GRAP	GATB	RIPK3	CHMP7	TRIM16	LIG3	RAE1	MFSD2A	LANCL1	FN1	AR	SLC25A13	STRN3	AKT1S1	TEDC2	TRIB2	SEMA4G	MAP3K9	TMEM87B	UBE4A	SERF1A	PLXNA3	XRN2	NEDD1	GABRG2	PRDM5	CORO1A	WDR59	SERP2	CSNK2B	C17ORF99	APOOL	TRAPPC9	HRAS	NGDN	TBL3	LAPTM4A	TNFRSF13B	ISOC1	NACA	BCL11A	VCF2	EPS8	TSC2	G2E3	TMED4	MRPL50	SH3GL3	ZNF526	DNAJC6	STAG3	UNG	SEC61A2	NTPCR	U2AF1	KIZ	GDPD5	LRRK1	FRAS1	DACT3	ACTN4	PPP1R14B	LFNG	HEMK1	PFAS	LIPE	BMT2	CCDC157	DENR	ANKRD6	SOAT2	MYEF2	SPRN	CDK5RAP2	TRABD	MRPL52	SNRPA1	SNX25	ARAP3	CCR1	ASB8	AGRN	SATB2	PPP2CB	ZFPM1	ATF1	NFYB	RINT1	RNF157	ZC3H3	SLC12A7	TMEM214	RPS6KC1	CMC1	WDR53	AGO3	UNC13B	RNF141	EFNA5	GRIK3	SEC61B	TXNDC5	KHK	ZSWIM4	TPRKB	GYG1	GABRA3	SLC7A14	LMO3	PDCD5	MTMR12	FCHO2	GSE1	BAZ2B	DNAJC15	KIF3C	DENND5A	METTL25	ZNF385A	TAF6	MRPS30	MIEF1	SPATS2	CAV2	NRSN1	CDK4	HAUS1	SUPT4H1	CNNM3	DHX29	NDUFS2	PTP4A1	XPNPEP1	IGBP1	MFSD8	KITLG	DDB2	GPRIN3	UBE2O	SYNGR2	UQCRFS1	HMOX2	NIPSNAP2	SUV39H2	TRIM21	UBE2B	ISOC2	DACT1	SUMF1	ARHGAP44	DRAM1	FSD1L	TAF13	SLC7A1	IKBKB	PPP1R9B	YLPM1	MYRF	ELFN2	PHGDH	ZNF672	HNRNPC	ANKRD42	TTC33	SIX3	INPPL1	RRAGD	GAB2	TBP	C1RL	JADE3	RBMS3	SCAF4	JOSD1	FKBP15	PTPN3	UAP1	IMPDH1	PIGY	SEC13	FBXO9	MCFD2	DNM3	ABT1	INCA1	SGCZ	BRIX1	ANXA4	BCL2L11	CTCF	SENP1	NAB1	SELENOM	ZCCHC17	COPZ2	MAP2K4	ACBD3	CD151	MMADHC	RAB2A	ECEL1	APC	PDE12	PPP1R26	ZGPAT	SIPA1L1	SLC25A26	ABHD14B	CIT	GXYLT1	SRRM2	TULP3	SLAIN2	CCDC148	SNRPN	PARP10	TLR7	CLDN10	MSH6	SNX24	TCAP	TNKS	BASP1	CSTF3	PNISR	LRRIQ3	SAE1	HSPA5	IP6K1	ZNF367	MAFB	ELF1	MYL6	KIAA0319L	FKTN	IARS2	PDPK1	ARMT1	BCDIN3D	TLNRD1	GPBP1L1	SLC12A6	YPEL1	VPS26B	RBM6	WDR5	USP54	CNTN4	ZNF609	CMTM5	GUF1	PACS2	CBLN4	BRDT	NCF4	IPO7	HMGCR	ARRDC3	GPATCH2	DNAJC16	ACTR10	GPATCH3	SWI5	SAMD12	TMEM101	UBL4A	SSU72	ARHGEF25	TBC1D24	SMYD4	DNAJB2	ADGB	MRPL39	METTL1	TOR4A	SRSF5	LDHA	FKBP1B	PPARG	SPTSSA	PCK2	SRGAP3	C1ORF50	STK25	COQ10B	ERH	PTPN22	FASN	ARHGAP5	EIF4E3	PLPPR1	AMFR	PBX1	CHRM3	PPM1E	POLR1E	PDE6D	POLM	ZNF76	CABLES2	MON1B	BTBD1	MTG1	HOMER1	SELENBP1	PIH1D1	DESI2	KIFC1	METAP2	WDR54	NECTIN3	TESK2	LDB2	ARFGAP3	UBA7	GSTO2	CSTF1	OPCML	TRMT10C	DNAJC11	SYMPK	GCNT1	TERF2	CCDC71L	ZNF740	PIANP	GMFG	ARHGAP33	CMTM4	INPP5A	BRPF1	ATP2C1	EPS8L1	MGAT5B	PPP1R16B	MID1IP1	DENND5B	CRIP2	TJP2	SGF29	AGT	ATR	NPY5R	SRSF2	PDZD11	BIRC2	C11ORF68	RAB42	CAMKMT	NOL8	RGS7	ROMO1	DNAAF2	FOXP2	NEURL1B	RAP1B	ICA1L	RRM1	ADAM8	EVA1A	TRRAP	ARAP1	RAD9A	SETD7	ZBTB38	MPPED2	PPP2R5D	SLC25A4	EMD	ARMC8	MT-ATP6	REPIN1	NUP43	NAF1	GNL3L	POFUT1	CCAR2	TSPYL5	KAT7	TANC2	GINS1	ZDBF2	LRPPRC	MPRIP	SUPV3L1	DSCAML1	CIB1	ISLR2	FIGN	AP1M1	TMEM209	QPCT	GMIP	UBN1	TMEM69	MGAT3	VTI1A	PLXNB1	RBM22	TMEM91	MED12	ATXN7L1	PCYT1B	HRK	SNAP29	ZNF764	TMEM161B	PNMA2	PLEKHH3	MYRIP	TMEM165	NATD1	HNRNPK	DDN	KTN1	PGM2	LMTK2	ORC6	IKBKG	ALG9	VWA5A	TMEM242	SH2D6	ABHD5	FOXO1	MYCBP	PEX16	EIF6	GPAA1	SF3B4	SCRN3	HIP1R	SMYD2	NAP1L1	USP6	MOAP1	JMY	NHS	SH2B2	TRMT61A	PIGH	GRM4	PAIP1	DGKI	PTPA	SMAD2	SPPL3	GAN	NES	OTUD6B	CBLB	SURF2	LRRC49	ECI1	PFKFB1	DEF8	RNF128	APLF	CYP4X1	TMEM229A	TRPC3	PTGES2	B4GALNT4	VCPIP1	NMT2	PRSS23	PYGB	SH3YL1	FADS2	CYTH2	PROCR	ETHE1	HAUS6	RANBP3L	EEF1AKMT1	ZKSCAN1	DECR1	PLPP2	RTF2	SOBP	AKIRIN2	RAPGEF6	EHBP1L1	LRRN3	KLHL14	CDK13	CABIN1	EZR	WDR83OS	PARK7	UNC13C	CTTNBP2NL	GSTM3	PRPF4	G3BP1	DPAGT1	PHAX	B4GALT2	NFIB	FMNL1	MYO9A	ADCK2	SETDB2	NHP2	ALKBH6	CENPK	TMC8	HDAC2	CDC5L	SERPINC1	KBTBD4	APBB1	CCDC126	UBE2Q1	CD46	BANF1	SMARCD2	CA7	GFRA4	RIOK3	BCAS2	SON	WASHC4	CSDC2	ACE	SLC12A4	TEX30	RMND1	HDAC3	STUB1	JPH3	NDRG2	RIN2	CENPO	SYNDIG1L	BCO2	DDX11	MORF4L2	DISP1	BMP3	LY6E	NRBP1	HECTD4	PRPF18	MPV17L	MIGA2	DESI1	TMEM143	C6ORF89	NUP85	SCN1A	GLT1D1	STK4	ZNF628	MT-ND6	ATM	PRMT1	SPNS3	RDH10	SMPDL3A	NLK	USP49	EHHADH	ATAT1	ITPR1	CAPNS1	MAIP1	RASSF2	NDUFC1	DNAJC30	PLPPR2	IL18	AFF3	CYP2U1	ENPP4	TSR3	AP5M1	TBC1D9B	ALDH5A1	POMGNT1	RRP9	BEND5	RAB11B	AKAP8L	NR3C2	STX18	VPS18	CTDSPL	LRIF1	LSG1	ILKAP	KLHL21	SLC25A23	LY6S	RAB10	PKMYT1	ID1	HIVEP3	PPARGC1A	CREBZF	PDIK1L	ADD1	KBTBD8	CEP170B	PCDH11Y	GABRE	NEIL3	ULK2	SCARF2	PHPT1	RANBP10	CYP2R1	CAMTA1	MAP4K5	POLR2F	GAS2	MMP14	CDC23	OSBPL5	MPC1	ZNF276	C14ORF119	AKR1A1	SUPT6H	MRPL15	NAT10	NUP88	PDE4A	PRKCG	THAP1	JUND	PRPF19	FZD4	RBM48	EPB41L2	RUNDC1	PLK3	ICE2	CTIF	CUX2	HTR1F	INTS7	S100A10	DLG3	AP1G1	ZDHHC7	TSHZ1	B3GNT7	TIMM17B	NIM1K	ARL14EP	GZMB	MICU2	CD27	ARC	HMGCS1	PDS5A	ZFP91	PAK3	C1ORF122	NICN1	SVIL	NLGN2	PTPRD	ZNHIT2	MRPL58	PPIG	RELL2	UBR7	TBC1D31	TPK1	KCNN1	C10ORF143	TTC12	PRRG1	TXLNA	DENND4C	PIP4K2C	FUS	SUPT3H	PTK2B	PRDM10	HSPB8	ZBTB2	CLNK	NIT1	TCEANC2	CPSF4	LSM2	GPC2	NEPRO	DYRK1A	PDCD2	DCAF7	DHX8	CNIH3	SVBP	KIF1A	PARP3	GGA2	VKORC1	ZFR2	CCDC93	SLC25A44	SSR3	MRPL21	FASTKD2	ZRANB1	TTLL3	MRPS18C	LRRC1	TMEM175	ARHGAP42	SMC4	AMIGO2	CLN3	TMEM135	SHF	RLIM	PSMD6	DENND2D	OMA1	INTS9	LIN28B	REL	FARP1	OAZ1	PRR15	LMO4	RAD21	INO80	SRD5A3	KRT222	LASP1	NEDD9	PDCD6	HOMEZ	DTWD1	TTBK1	QTRT2	NMRAL1	SPECC1	PRKRA	DDX46	MPHOSPH8	CUL1	ESCO1	CAPRIN2	SLC6A7	MAS1	TGFBI	KATNAL1	KLF4	NPR2	KLHL35	ABHD4	RAB3C	TARBP1	ALKBH4	PREP	ZNF667	RNF111	C16ORF46	PALB2	MRGBP	RNF145	SERPINB8	NDST2	XPO4	RNF126	SLC25A36	GRM3	FZD5	CEP85	ZNF182	EFNA3	ORMDL2	AASDH	PHF2	HIF1AN	CDH10	TMEM160	ZMYND19	CEPT1	ATXN1	NFYC	CLASP1	MRPS36	ACTL6B	SCAF8	SMDT1	COX6A1	TMEM39B	LIN54	SH2D5	TRAPPC14	ZNF148	KDR	NHLRC2	REPS2	ZNF277	LIMS1	LTA4H	CAPZB	FGF14	KLHL23	EGR4	FLVCR1	PPFIA1	NUDT13	MGMT	BAK1	PITPNM1	TOMM7	PLIN3	GRM8	CCR3	KCNJ9	CAV1	SLC19A2	QPCTL	KIF5B	TMPPE	GOSR1	SRP9	SLC4A1AP	FRAT2	ACKR3	CALD1	NCOR1	FAM241A	DAB1	RECK	ARHGDIB	CYB5D1	LYSMD2	TMEM201	CUTA	RPS9	LAMB2	EDC4	CASP8	RNF121	KCNA3	MAD2L1BP	PIGG	STX8	PNPLA8	LZTS2	INAFM2	TIMM50	FBXL15	SOX7	ANKRD50	CLEC1A	CLK4	CSMD2	RPL7L1	GPC6	TBC1D15	CBFB	DNAJC10	DCLK3	RILPL2	MAP3K4	BICD1	STXBP6	IL4	RPS25	HTD2	MAP2K1	CSTF2	ZNF334	ATF7IP	SBF2	CMPK2	RMDN1	ACAD10	BRD10	WNT5A	ZMAT5	ISG20	IMP4	PEX5	GPR162	CASP7	BRI3BP	NFAT5	MLF2	TVP23B	NRF1	F2	GNB1	GRIN2D	MBTD1	ASF1B	CDKL1	TIMM21	PDZD4	ZNF233	HEXB	TALDO1	RPS6KB1	MRPL28	C22ORF39	SYT3	FNDC5	ATXN7L3	TEPSIN	SLC43A1	EIF4A2	PRPF8	TAB2	UHMK1	PREB	TRAPPC4	AGPAT2	PTCHD4	C1QC	PRR3	DRG2	ZNF219	CC2D1B	INPP5B	SLC45A4	FLII	GDAP1	ARHGAP10	ATF7	DHX35	DNMBP	DIMT1	GRB10	GCH1	ERG28	SUPT7L	NTSR2	AP3M1	FCHO1	MZT1	BTF3L4	ATP6V0A1	MIS18BP1	FHAD1	DOLK	F8	KMT5A	SUSD2	CORT	LDHD	MCEE	JRK	PAIP2	SMIM17	KDM8	SCN3A	LRRC8C	VSTM2B	FMC1	PPP1R3F	CEP112	RNPEPL1	PPCS	CERS5	SLC22A5	PDZRN4	RTKN2	FGFR3	ASCL1	NR2F6	HOGA1	EPHB6	TRIP4	YBEY	PSMD4	INCENP	NPY1R	CASP2	EIF2B5	BUB1	OTUD5	KHDRBS2	MBD1	ZNF462	ALG1	CSRP1	APPL1	MCF2L	SH3BGRL	MGRN1	CPOX	SAFB2	TOB2	TRMT10A	PACRG	TOE1	NUCKS1	GNG11	DZANK1	BRCC3	MCCC2	NDUFAF2	FKBP7	CRNKL1	SFR1	ZNF844	KALRN	VHL	UTP15	POLR3E	ARF3	MXI1	NKAPL	ARL6IP5	RFX3	VPS4B	DCP1A	SCYL3	MAPKAPK5	PRR7	PCDHA13	C8ORF33	JAM2	KIAA0753	MTUS2	LYSMD4	FBXO22	MTIF3	DTL	COPS2	ZNF384	DENND4A	RDH11	GGA3	CBX7	GRID1	WDR17	ZFYVE27	ATP6V1G2	UBR2	RPGRIP1	TMTC2	GABRG1	MGAT4C	BOK	PGAM1	UNC80	ATP2A3	OTOF	INO80C	DHDH	TNFRSF17	EIF3G	GCA	TMEM248	KNOP1	RAB18	MAN2A2	TCEAL1	PRPF39	PHKB	LYRM4	TXNRD3	CLTA	CCR7	COPE	PLCH2	WNT7B	ATP6AP1	TTC14	TFEC	NLRP3	ALKBH8	VASN	KAT6B	PPP4R1	MAFK	PDP1	CCDC177	TTLL11	MFSD5	TSC22D2	C8ORF82	ARHGEF11	SMC2	CDV3	AAMDC	ADAT1	PBDC1	ATG13	ZSCAN29	PTTG1	CEP131	PITPNC1	MRPS33	GJB2	RAD54L	MBNL1	E2F6	MBD3	DENND6B	SRA1	STK19	CAMK4	DPP6	C3ORF70	PTTG1IP	ZNF23	ZNF280D	UGDH	S100B	LY96	NMI	POLR2H	NXPH4	CFL1	TOMM34	SLC33A1	ZNF316	MED1	NEXMIF	NACC1	DLK1	BCAT2	LAPTM5	GFPT1	MORC2	SNPH	NPTX2	PSMB6	TRAPPC13	SGSH	CDKN2D	TSPAN5	MAP3K3	TRHR	PTGER3	TBCA	PLCB1	FANCF	MYO1C	ATL1	LMBR1L	ZNF768	LSM3	HSPA2	TSGA10	ZKSCAN8	STXBP5	MIIP	ABCG4	AK3	PPP1R12C	PPIH	RNASEK	TENM3	SEC14L2	PRAF2	LMF2	BLOC1S3	PARS2	NUP35	DHX33	POLRMT	UBE3D	MERTK	CARD11	WDR25	HMBS	LRCH4	GRIN3A	MRPL53	GSPT2	RPAP1	ENO3	NTM	KIF9	DENND4B	PRELID3B	ZC3H7A	DMKN	TNFRSF14	ATP6V0D1	FRA10AC1	BBX	ELMOD3	GEN1	CEP135	DOCK11	IFT57	MRPS12	CAMTA2	TMEM60	CD99L2	TNIP1	LRWD1	FZD6	UCK1	POLR2J	CCDC88B	PIGV	NMT1	EXOG	ARID4B	RBM43	CFL2	SASS6	SVIP	CPSF3	GP9	WASHC1	NFS1	ISLR	PELP1	JADE1	AGPAT4	MAPRE3	FBRS	HSD17B7	HTR5A	PEX1	XXYLT1	EYA3	TPM2	TAF1A	B3GALT1	PIM3	FAR2	TBC1D8B	COX7B	CLGN	CD300LB	INTS3	TTC28	ASCC1	HDAC7	FAM210B	ERP29	TBC1D20	SLC39A2	CAPN5	C1QA	DPP8	B3GLCT	DLG5	MICAL3	POLR3F	ASB7	CHSY3	ZBTB7B	SYT14	THAP11	MFSD3	TARS1	ANKRD33B	TMEM63C	AMPD3	NRCAM	ADAMTSL5	CACNA2D2	GAR1	DNAJA3	MORN4	TRMU	NAPEPLD	USP38	PLEKHA4	HES5	FILIP1	ASB13	KLRD1	C12ORF60	NONO	ZNF200	TMEM14A	TLCD1	PARM1	STX1B	MYMK	RAD51C	MRNIP	RASGRF2	CRTC2	DNAJC5	TRMT44	ZNF274	PSENEN	GPHN	GORASP1	LAMTOR2	DNAJC17	GPD1L	DDAH2	PSMA6	MRM3	PFKFB4	ZFP3	RAB39B	KCTD12	JTB	GFOD2	JOSD2	IAH1	USP34	WTAP	CORO6	CTTN	SMAD3	RALYL	PIK3CB	CIMIP3	CNOT6	AK2	GORAB	MARF1	AKTIP	ANXA9	NAA25	EIF1AX	FAM78A	STK39	VPS35	MOCOS	APH1B	SLC24A3	EDC3	ENTPD6	ABCB6	ATP9A	DENND1B	DIAPH3	SLC25A46	NDUFS8	ZNF282	CAD	GRIP2	MAP7D3	NISCH	PTGR2	UBTF	SYNJ2BP	RNF152	PSMC2	AMN	GSTM1	BCLAF1	DYRK3	ZNF428	DDX19A	BMI1	SOX12	DAP	CDCA2	AMER2	PIAS2	IKZF5	CAMK1	ZNF319	RGS16	CCDC17	LYPD6B	ARL2BP	GBP6	SPRYD4	SNRPE	LAMA2	SFI1	PPFIA2	E2F5	SIRT4	TTC4	IFT46	MECP2	PTBP1	GFRA1	TFR2	SFSWAP	CKAP2L	CHSY1	RAB3B	PAF1	COPS3	NBEA	CERS2	CR1	ANKS1B	GRK2	ADIPOR2	ADGRL2	BMP2K	GPT2	ENDOV	SERPINB1	CNOT2	SYS1	TWSG1	PLPP6	STAT5A	DUSP15	PSMG4	SPPL2B	DDRGK1	FAM111A	CYGB	TMEM177	MSH3	KLF11	ACSL6	TOPORS	DPM2	POLE2	PRPS1	ZHX2	SAMM50	NEK1	ZNF324	LRRN1	EIF2B1	CSRNP3	ARHGDIA	BCL2L1	RNF19A	FAM174B	GREM2	ABRAXAS2	PTK7	ZC3H12D	NT5DC1	SSBP2	LRRC4	TRIP12	RNASE6	CDKL4	LAMTOR5	CA12	DUSP28	PARD6G	APBA2	PIP5K1A	CIZ1	ELAC1	SCIMP	SNRNP48	SLC39A13	DKC1	HSPH1	CHAF1A	PEX6	CASKIN1	GAA	ERN1	SERBP1	DTX4	FBXO32	PDGFRA	LSM10	KAT5	ARHGEF18	ZNF519	EEFSEC	CDYL	PARP8	AQP11	FBXO4	TASP1	COL8A1	TIMM8B	TMEM106B	CACFD1	CRISPLD1	NPLOC4	SRL	FBXO2	CLCN3	PCDHB13	SLC35B2	MCM6	RPLP2	MNT	PGAP3	PIR	YIPF6	GPR89A	ASIC2	MROH8	ADORA2A	SWAP70	OLFM2	ARL4D	HMGXB4	LMBR1	PHF21B	COL6A2	OGDH	KBTBD11	ZBTB43	RFX5	CASP8AP2	SIL1	EXT1	COG3	EGR1	TADA2A	PTPN12	PCP4L1	MOSPD1	POLL	NOL12	XRCC6	ERGIC3	ZFYVE19	CDC42SE2	NKRF	TIPIN	DBI	ZBTB45	MRTO4	SPSB1	AUH	MOSPD3	PPP2R3C	TXNL1	CABP1	IER3	HGH1	ASB11	RHOC	ARHGEF12	RPS26	L3MBTL1	FAM234B	CTNS	SLC22A15	MAZ	HERC4	GALNT7	HMGN1	VPS45	CTXN2	LHFPL3	SDHD	DERL2	FMO5	PRDM16	IKBKE	NABP1	COL11A1	RAB40B	EGR3	BCR	MKLN1	INPP5J	ANKMY2	HASPIN	GPR68	CRYBA4	ZNF566	PIP5K1B	ACTR1B	CCDC150	DIRAS2	IL2RB	PA2G4	ICMT	ARL8A	CCHCR1	METTL3	GPRASP3	TMEM238	ECI2	STIP1	NKAIN4	EAF1	SLAMF1	DEAF1	TLCD2	TARBP2	ZNF317	WRAP53	CS	SEC23IP	SERINC1	NDUFB11	PDCD10	CTSW	CDKN1C	NOG	PLEKHA6	ZNF770	DAND5	ALOXE3	PIK3C3	TMEM41B	UQCRH	MLXIP	SLC12A5	PPA1	PPP2R5E	PTDSS1	NADSYN1	KDM1A	CDH11	FERMT3	PRKAB2	TMEM8B	ZBTB41	GMEB2	FIGNL1	NCOA1	LATS1	GPR19	CD2BP2	PLEKHB1	CCDC181	JRKL	AMMECR1L	MYBPC3	GDPGP1	RFFL	RNASEH2A	PCM1	AAMP	GEMIN5	KDSR	ID4	CDYL2	KBTBD3	MMP23B	UBXN11	MOSMO	NEK9	FOXRED1	BUB1B	VASH1	CAGE1	HEXD	SLC25A22	MRO	ZNF251	CD59	TGIF2	ZNF652	PPIP5K1	DUSP10	SEMA3D	CSPP1	RETSAT	NOP10	KCNMB4	INHBB	VPS39	PRKACB	MYO16	MLLT1	ZBTB14	UTY	PCDHGA10	HYOU1	RNF19B	CDR2L	AFF1	TRPC1	HERC1	DEPDC5	EDF1	PPP1R10	LGALSL	LEMD3	CEP70	MZF1	UTP23	TIPARP	PCDHB4	MAP10	ASCC2	SEMA6B	MMD2	SYNPO	CYTH4	ZNF626	DCUN1D1	HACL1	SENP8	NPHP3	FBXL14	TJAP1	MON2	LMCD1	COPS8	YARS2	TMX4	NRG4	C6ORF136	SPOP	SRF	HTR2C	AAGAB	FKBP1A	ZBTB8A	SDK1	TCF12	KLHL26	KCNQ4	CCDC43	MAPK1IP1L	PAPOLG	C3ORF80	ORC4	ZNF892	ZNF398	SEC16B	TNFSF12	SETBP1	CLSPN	RDH13	PDE10A	ATPAF1	GABRB1	PAFAH1B2	SLC39A8	DAAM2	HMOX1	MRPS28	RNF114	SRD5A1	PTAR1	AMMECR1	CXORF49B	LRRC14B	FAM124A	DUSP18	PRR18	WEE1	PRIM2	SPIRE2	MMAA	NXF1	RUNDC3B	CFAP36	RFC1	RASL11B	CDH5	ZBTB16	SCRN1	FRMD6	DUSP11	BPGM	CNTNAP2	FZD9	PRPSAP1	ALDOC	TMOD1	IRAK3	CENPP	NUAK2	RNF25	CD4	TAF7	NCAPD3	NDUFS4	FAM228B	URB1	FCRLB	RUBCN	ERC1	TRMT6	BOC	CCDC57	ALDH3B1	ARID2	NCK1	POLR1A	ARMC2	PSD	CCDC85B	ARB2A	FBXO30	NCAPD2	ZBTB8B	TPBG	PCDHA9	SNRPF	MRPS9	RAB20	RCAN1	SNAP23	MAGT1	ZNF12	UGT1A6	RWDD3	HTRA3	LZTR1	CCNJL	BBS5	ATP8B4	ESRRG	LSM5	KCNN3	SERPINB9	CDK12	CNBP	COL26A1	PRKAR2A	RCC1	SECISBP2	CCNF	PTH1R	LCORL	TIMM8A	KDM6B	DHX36	LGALS8	TBC1D12	LEFTY2	CCDC134	CHST3	TESC	UBE3B	WDR55	INF2	SMC3	RXRG	ANAPC4	ZBTB49	KCNK2	C14ORF39	HAT1	EIF3E	SATB1	PLEKHG3	RIMS2	P4HB	ING2	BORCS5	SH2D1B	JCAD	FAF2	RASL10B	KLHDC1	KNDC1	GJB6	LRIG2	SPRYD7	ERMN	PHACTR3	SDHAF3	SLAIN1	CABCOCO1	MCC	IGLON5	GTF2A2	KDM5B	PHF14	DERA	RAD23A	DDX50	PSPC1	GALNT10	VAMP3	LRTM2	CTU2	EID1	NPFF	MSANTD2	BBC3	BLOC1S4	NDUFA10	MAPKAPK2	UBR5	RHEBL1	ZMYM2	URB2	WDR5B	SMG1	MPP3	MPZL1	CDC25B	EGLN2	PPIL1	FAM199X	RABL6	PDE8A	DAXX	ASAH2	PARP16	ANKS6	IFNAR1	CYP2D6	EPHB1	PSMA8	POU3F1	ACAT1	EDEM3	NAAA	CHCHD7	UBE2QL1	OGFOD2	DUSP12	IGFBP7	MMS22L	PAXIP1	PNCK	CHCHD3	TMEM107	CDKN1B	TST	C19ORF12	METRN	FANCG	FLRT1	LNPK	LANCL3	TGFB1I1	MAX	ABCC8	ACSL5	GPR83	SLC25A32	USB1	TTC32	JAG2	MEDAG	SLC25A19	TRIM13	PINX1	DAB2IP	MITD1	PNPO	SOCS7	ATG5	POMGNT2	DUS3L	HARBI1	NDUFB2	AGO2	FGF9	SPAG6	PHACTR2	ACER2	ZNF35	DKKL1	TRIAP1	TXNL4B	CNBD2	SSBP3	AATK	IL12RB2	SAP25	KCTD5	EXOC3L1	FAM184A	TRPC6	MFSD1	NUDT21	IL11RA	REXO5	ANKRD46	LZIC	TUBG2	DDX19B	KLHL12	AZIN2	EID3	C9ORF40	GHITM	NFKBIB	SIAH2	C10ORF88	CKAP4	NT5C3A	FGD3	FBXL2	SLC9A7	DENND1A	ASNSD1	FUT10	NUDCD2	ZNF618	SPG7	SLC39A4	MAPK4	PEX7	CPSF1	PCDHGB7	MTERF4	LRRC41	TOX3	PCDHGA3	COA5	TBCD	KCTD20	CCT8	ELOF1	SH3RF2	CNTNAP4	PTPRO	KAT2B	DPM3	GLI2	PRRC2C	TSPOAP1	COX16	COL16A1	CFP	DGCR6L	SAAL1	GFPT2	RDX	CYB561	CYB5A	COX19	SLC6A6	TEN1	HACD4	TGFBR3L	FAM13A	VMA21	TEFM	ZNF143	LONP1	STX12	SERP1	VPS33A	HEG1	GTF3C3	GIGYF2	SOX8	PARD3	IRAK1BP1	SYCE2	IRF2BP2	CDON	UVRAG	AP3S2	C1ORF159	ADNP	TMTC4	PERP	TGFBR3	UMPS	SNX16	TMEM130	COPS7A	TMED7	FUNDC2	GSKIP	BORCS6	LYRM7	VEZT	PORCN	ASB5	TRIM37	ASPSCR1	SLC25A39	CBX6	CDCA8	TMEM234	FLNB	ITM2B	CDKN2C	RAD51AP1	AP3S1	ZNF512B	JMJD4	RBBP8	RSPO2	C19ORF53	ADAM9	POSTN	PCDH10	FOSL2	PTCH1	ANP32B	ZNF791	CAMLG	G6PD	NOXRED1	EPHB3	COL19A1	BTBD2	BNIP3	GPSM3	FEM1B	NF2	NGEF	MRPL11	SLCO5A1	ATP11A	AP3D1	MRS2	CCNDBP1	AURKB	NDUFA9	DDX6	WDR35	HRH3	ADCY8	IPPK	SPINDOC	GEMIN7	LPIN1	PDCD7	CRCP	GNPAT	AP1G2	GBE1	KLF16	KLF2	STK36	CPNE8	ANKRA2	ZRANB3	NPEPL1	DHX57	TFCP2	CHD4	PPIL2	PYGM	CARNMT1	INPP5F	AFAP1	PAX6	GAL3ST3	LIME1	ABHD6	NOC4L	VPS11	CCDC167	VEZF1	SLITRK3	MTERF1	ABCA8	SCAND1	NOL4	SNRK	USP15	ZDHHC23	UBLCP1	TMEM169	GABRB2	ADRA1B	SLC25A40	CLEC2L	CCDC30	FAAP24	PDSS1	ZFP41	CPSF6	EHD1	PSMD12	MAPK7	EIF3F	SS18L2	TADA2B	PRADC1	MATN2	ARHGAP30	ARMCX3	TMX1	RAB2B	RPRML	MRPL55	ACBD4	AMACR	CHML	MRPL33	TRMT12	CADPS2	NKAIN3	EDNRB	CLPB	STAP1	SLC7A10	IMPG1	SACS	NBN	EPB41	TFB1M	SNX12	MLIP	DDX41	CLHC1	BRSK1	MYC	FAM156B	UGGT1	GRK5	MAP1B	KLF10	KRT9	ATAD3A	IGSF6	ANKRD35	NOD2	FOXO4	FAM107B	GABRA4	PLXNB2	PIGU	SPCS1	IFRD1	FOCAD	SAMHD1	IFFO2	ZDHHC1	NOP9	ZNF629	HHATL	DCP1B	NSMCE1	ZNF383	STARD5	ARMC1	PLEC	TTC39B	ALG10	JPH4	CRYM	E2F1	UBTD2	RBM12B	AKR1E2	FGF10	COQ9	FAM204A	CTU1	S100PBP	ECHDC3	NUP37	RARG	DTX1	SLC25A27	EFNA2	ACTL6A	CLEC16A	ZNF623	HOXB4	ZNF558	RFX7	GALNT18	ROBO2	MXD4	KCNC2	OSM	ACAD8	SDK2	BEGAIN	PDS5B	BBS1	SF3B5	RTF1	ST8SIA5	KBTBD12	MTRR	CDADC1	HDGFL3	GABRG3	SLC43A3	PDIA4	NCOA2	FGFRL1	IGF1R	STAT3	NUDT2	CMC4	ZFP36	PRICKLE4	OAZ2	PCDHB2	TMEM185A	DLST	SAR1A	EXOSC4	NGFR	TFDP2	ITPRIPL2	SHISA8	TGOLN2	PLA2G12A	PPARA	NRBP2	STUM	OXR1	EXOSC2	PRRG2	LDAH	CEP89	CCDC125	ANKRD29	BAHCC1	JAKMIP1	LAMTOR3	VPS36	KCTD9	TRAF4	MSL1	GPR108	SEC24C	CCDC112	SF3B2	TRPM3	SMTN	OLIG2	FGD6	MYG1	PPP1R9A	UTP3	WDR3	OGFOD1	COPRS	SGCD	ILDR1	ID2	CLK2	SUCO	PNN	SPATA2	RACGAP1	SORCS2	GRP	TBRG4	PTPRR	EMB	LEPROT	OVCA2	DRP2	LAT	S100A11	GP5	CPT1B	FAM216A	CMTR2	IARS1	LIX1L	CMIP	HMG20A	CBR4	DCPS	MAMLD1	LGI4	SH3BGRL3	SH3GL1	USP8	CHRAC1	CCDC80	BATF3	BRD1	NME7	SLC22A6	KLHDC10	PCOLCE2	DHRS13	RIC8A	PIP5KL1	EPB41L5	DDA1	FOLH1	CD2AP	ERBIN	ORMDL1	CDNF	RANBP6	DYRK4	DAP3	PIGK	C5AR1	KCNIP4	CELSR3	ARMCX2	DDR1	LACTB	TXNL4A	NCAPG2	SCN2B	EIF2AK1	NCL	MCHR1	KANSL1L	ZNF804B	MRPS27	ARID5A	MRPL19	TMEM79	NPAS3	MXRA8	YEATS4	OPALIN	PRODH	FAM83H	HNRNPR	B9D2	TMEM62	COTL1	KANK2	AP5B1	MID2	SLC1A1	CACNG4	CEP128	PHF7	IGDCC4	NEB	PON3	C2ORF49	GRHPR	THADA	CACNA1H	SFPQ	KCNH5	OTUB2	CCDC124	NT5DC2	C21ORF91	ARL13B	GTPBP3	NSUN2	FAM133B	ATF5	XK	CDH7	CELF2	COX7C	DHRS7B	RND2	RBM7	NRG1	GALK1	RIPK2	FAM53A	CEP44	ACVR1	MAP3K2	ZNF345	TIGD5	SLC35B4	CPLX3	ENHO	IMPG2	LARS1	PSMD7	MYLIP	RFX4	ARHGEF15	ADNP2	ISYNA1	TSPAN12	BORCS8	KLK6	ENOX1	EIF5A2	VPS13B	EIF2S3B	GEMIN4	CCDC91	CHST7	RNF207	TSEN15	BTLA	COMP	PANX2	ISCA1	CBFA2T2	POLD2	UFM1	RNF39	RIN1	RGS18	RITA1	SV2C	RNASEH2C	ARHGEF1	DCN	DYNLL2	MIA2	MRPS14	OASL	DYNLRB1	DDX25	RALA	JSRP1	LRRC8A	GALE	SLC29A1	AP2A1	SLC27A1	MTPAP	POM121	RAB36	STT3B	FBXW2	HNRNPU	PSMB5	CHM	ELP6	FBXO28	C19ORF38	NQO2	PARPBP	PRCC	CTNNAL1	CHAF1B	EMILIN2	SELENOO	ROM1	CCDC138	NTS	METTL18	DEK	OSBP	KAZN	ITPKC	MLKL	MEIS1	FRMPD3	SRFBP1	CCL27	NEFH	TRABD2B	EZH2	DYNC1H1	NRAP	DCAF4	RAB28	NIPBL	ATF4	PDXDC1	USP33	FLOT2	CINP	INSC	FAM161A	RAVER1	ME3	RANBP2	FAM43B	SLC1A6	ZC3H7B	KPNA2	ETNK2	SSBP4	CENPQ	CATSPER2	NOB1	ERAP1	POMT2	CLP1	MFN1	TRIM72	POLR1C	AP3M2	C3ORF62	ALDH1L1	HPGDS	KIAA2012	CGREF1	HAUS4	SLC25A17	ZBTB47	PLK4	ASTN2	NR1H2	SSTR4	SENP3	NAIF1	RAD9B	IQGAP2	MFSD4A	ZPBP	C1ORF54	ZKSCAN5	IL17RD	TMEM74	ACTA1	RAD54L2	ZKSCAN2	BOLA1	TNFRSF9	TMEM116	RGS1	TCEA1	AKAP8	ZNF280B	TIGD2	PHF23	PLCXD2	FHL3	TAF5	MRPL40	FAM43A	CNOT1	SMG6	SIKE1	TAPT1	POLK	LCMT2	BCAS1	PRPF38A	FXYD2	PARP2	NOL6	ELOVL6	DUS2	KDM4D	PRKAR1A	MAFF	GABRA5	OLFM3	ARPP21	C10ORF95	RORB	DYNC1I1	PTRH2	FRZB	FOXK2	RBAK	TRIM32	NCK2	PPM1G	KCTD8	P2RY14	SWT1	NREP	NSL1	LMTK3	ARL6	PTPRZ1	ATP13A2	EHMT1	PRIM1	MRPL12	ANKRD12	ARID3A	MARVELD2	MOK	BLCAP	DLGAP5	MAOA	ZBTB1	VGLL4	SMOC2	RNLS	MTCH2	TMEM97	FLYWCH1	IL20RB	ITGB7	MYO18A	EVA1B	C11ORF96	NAPRT	ZNF449	LRRC56	SZT2	STRN4	TXNDC11	CMSS1	RYR3	GRPEL2	MKNK2	SPMIP7	TTL	EMC8	ZFX	NDUFS1	TM7SF2	ZC3H18	TMEM131L	ELP3	LSR	RPS6KL1	MCM4	DHX38	C19ORF81	LEKR1	C18ORF32	CDAN1	RTN4RL2	SYBU	NCKAP5	PPAT	STK26	EFL1	PTGES3	PEX26	DDB1	CLK3	UBA3	ITGA8	LGR4	CNIH2	CNTN6	UHRF1	RIMKLB	ZBTB4	SYNE2	AACS	ALDH6A1	USP14	COQ2	ARAF	FBF1	YIPF7	CNTNAP1	RTL4	PRMT9	SLC10A6	SLC35F2	DISP2	MYOF	NUDT12	LHFPL5	ZNF688	GRIP1	UBALD1	ADGRG2	PSME3	IKZF4	RSBN1	RCOR1	ZFAND3	GLOD4	GABARAP	COMMD5	PIGS	RAD51	INPP1	MRPS6	C4B	OPRD1	VPS37C	SGIP1	SYT17	ZNF454	WDHD1	DNPEP	EFCAB6	DDHD2	KDM5A	CDIN1	CKS2	CLCN2	FKBP3	MRPS7	ADTRP	DUSP19	KCNH1	RASGEF1A	SCO1	YTHDC1	MARVELD3	MED29	ZNF286A	FBXO6	NR4A2	RPN2	HCLS1	FAAH	PHYKPL	HLA-DMB	SNAP91	GALNT6	NUP160	AIFM2	SRR	RABEP2	HS3ST3A1	OSBP2	ZFP1	ATG101	PPARD	RBM33	ACTR3	CST3	PIGP	RFWD3	NRN1	FHOD1	HARS2	TMEM170A	FAM78B	PPP2R3A	EBF3	CEP76	TMEM38B	GALNT14	TRAF1	ZNF507	DET1	ECE2	KCNJ4	SPATA24	GAMT	KIF3A	CAT	SFRP1	CARS1	TRIL	LSM14B	WNT9A	SNX11	SCD	PCDH7	GALR1	PHKG2	LARGE1	HNRNPH1	MBD5	BROX	DQX1	STK11IP	KCNK13	SDR39U1	VAMP5	OLR1	B3GALNT1	C1QTNF6	THBS3	NECTIN2	CBLN1	ATP6V1D	CLMN	FBXO48	ANKRD34B	PLEKHA3	DCUN1D3	CCNE1	SLC25A29	YIF1A	IFT140	PRSS36	MS4A14	LPAR2	GPR3	KISS1R	ZNF202	DCDC2B	MSR1	IPP	ITGA4	RGS9	IQSEC3	HSPA12A	GPR62	PRPSAP2	ELFN1	GLI3	PHB2	TRPV6	NLRP1	PRKDC	KCNT2	PRKCB	LGALS1	MED26	SLC25A53	MTBP	FNBP1	ZNF821	NUDT17	CD6	RECQL	FBXL7	KIAA1671	GTDC1	MVB12A	USP5	CEP170	SETX	AAAS	ZC3HC1	SLC17A6	CENPV	CLUAP1	SHC3	ZCCHC24	TBC1D17	GTF2B	TRIM27	SLC6A11	DUSP4	SMYD5	CEP126	UBL5	MFSD10	DENND6A	PPIP5K2	CDH24	CIAPIN1	CD96	MZT2B	SMUG1	RNGTT	ZNF831	FRMD8	SIAH3	ELAVL4	XRCC1	ATP11B	IER5L	ANKRD45	FAM177A1	SLC26A1	SLC18A2	ANGPT1	ZFPL1	CYB5RL	AP2M1	HINT3	UNKL	EIF4ENIF1	BSG	IGFN1	AGFG2	TMEM260	SYF2	TMEM203	CACNA1D	DCC	PWP1	LRRTM4	TMEM50A	TSTD1	CYP4F3	RTL6	THOC6	TMEFF2	RNH1	RARA	EMP3	RDM1	DBR1	NECTIN4	SART3	GCDH	MAP7D1	PIP4K2B	CCSAP	UBE2N	EPHA10	RSL1D1	OXTR	CDS2	KEAP1	KDM1B	ANO2	XKR4	RPH3A	DNAJC12	WIPI1	PARP11	LRFN4	ABCA6	BCAR1	HAP1	TACR1	GALNT13	LRRC28	SLC30A7	INTS10	C5ORF34	VPS4A	GK5	DBT	GALNT9	PLEKHG2	OGFOD3	GLIS3	TREX1	RABL2B	IPCEF1	IGFBP2	DCAF11	COPS5	KCNN4	VEGFA	FAM222B	NME2	ZWILCH	ESCO2	FMR1	CPT2	PTCD2	BRSK2	FPR1	RFC4	FAM227A	ANKRD54	PUM1	CD53	RPGR	CBX4	DEPTOR	BFSP2	RPL15	ERCC3	TRPC5	PIGM	MAVS	ZFP14	THTPA	CASP1	FAM234A	CDPF1	MLC1	BCL2L13	UPP2	GTPBP8	FGF11	PTPN11	FIG4	PVRIG	PLAG1	WNK1	ANKUB1	PDE1A	PPIE	NCLN	CCNG1	RSU1	MRM2	SIDT2	PSMG3	TCP1	GAL	AOX1	STYX	LPGAT1	KCNA5	CGGBP1	TCAF1	PQBP1	CLVS1	PSMB2	TENM1	SCRN2	TTC1	CA10	CPLX2	SCAF11	RHOU	SNX29	SLC4A8	RAB8A	PSMD10	GLS2	THRB	DUSP8	COL12A1	CD38	XCL1	MAPK8	TFG	CCND1	WIPF3	NT5DC3	SLC41A3	PEX3	NT5C2	MOB1B	MAD1L1	BRF1	FADS3	EPB41L1	SASH1	DPYSL4	BUB3	WNK2	ZBTB46	CAMKK1	FPGS	RUNX3	ARFIP2	PPEF2	AMBRA1	EPS15L1	THOP1	ZNF551	LIN7C	TMEM120A	GPSM2	CRH	USP1	CHRD	AKAP5	RNF32	ZMPSTE24	TSPAN11	IL13RA1	POLE3	CFAP44	PPWD1	HBA2	SMPD4	DYNLT3	C7ORF25	KIF17	NUDT18	KLHDC4	CITED2	TNFAIP1	LYZL4	PCDH19	CDC42EP2	EIF4B	CYP2S1	HEXIM2	QPRT	YAE1	UFC1	TPRN	VMP1	TXN	CAMKV	PCSK4	ZNF217	MRPS25	DCTD	CERS4	KATNAL2	IL2RG	LRFN3	NCAM2	CNTN3	SDCBP	WNT7A	KLHDC8A	PAK4	PGLS	MYPOP	REEP3	SLC22A3	CCL5	BBS12	RCN3	DIABLO	SEC22C	CHRNA5	QRFPR	MIB1	CCDC159	ECE1	ABTB2	BHLHE22	IL34	DSEL	TK1	TMEM218	CCDC142	LRCH1	PABPC4	TTBK2	GNPNAT1	CCDC39	ATIC	CEMIP	SLIT2	ORAI3	TMBIM6	SLC39A3	DHTKD1	METRNL	HINFP	SCRT2	KATNB1	MIS18A	RAMP3	SNRPB	PODN	NR2F2	TIMM17A	CDO1	VIPR2	ETFA	TRIM46	NOCT	CDK2	TBC1D25	RDH12	CHMP6	AHDC1	EPHA2	ENDOG	SFMBT2	SORBS3	SCYL2	ZNF593	FOXG1	SESN2	STIL	OSTF1	GNA11	PCNX4	UTP18	NF1	SOCS3	PAX2	SLAMF8	C1GALT1	LRRC10B	RBM4B	GPR61	DRD2	LMNB2	TFDP1	GGCT	HOOK3	SMO	MMP15	PABPC1	FTO	ACKR1	PBRM1	HOPX	ARSA	EYA1	HEATR5A	PRKRIP1	SF1	CDKN3	ZBTB39	KLF8	TSPAN15	LRRC42	SOWAHB	CAMK2A	COL1A1	OXNAD1	XPA	MRPL41	RANGRF	PSMA1	IPO5	HSD17B11	MRPL54	RORA	MUS81	IQCG	RBPMS	RAB29	MSH2	RAPGEF4	RPS19BP1	ACVR1B	RHOBTB3	FERMT2	FPGT	TERF1	RGS7BP	ATG9B	EFCC1	CENPJ	TOLLIP	SOD1	RPA3	ARFIP1	NFKBID	MAN1B1	SLC30A9	MCM2	TRNT1	KLHL3	CD3D	JDP2	EPHA3	YME1L1	EIF1AD	DMC1	GRWD1	MRPL36	NECAB1	SHMT1	ANP32E	DHRS4	SLC10A1	SAMD10	B3GNT8	EFCAB2	GLCCI1	STOM	LYNX1	ATXN7L2	CD276	AGGF1	SPTAN1	LYPLA2	CCDC92B	CNST	TXNRD1	EFNB3	TP53I13	ACTN2	SNRPC	CRTAP	CDC20	MCCC1	RPGRIP1L	AEBP1	TMEM167A	HYLS1	EML1	WDR90	XPOT	DLL3	MRPS21	BIK	FRYL	DTD1	NAA60	GLG1	OLFML1	WFS1	AXIN1	ZNF205	RASAL3	EIF3J	CRYAB	LDB1	SSTR3	RGS3	RERE	ZNF362	HNRNPUL2	FAT4	SLC41A1	TLR5	CDK1	NCAN	MROH2A	NTMT1	LAMTOR1	LCA5L	CRABP1	MID1	ZNF746	AMD1	HDAC8	ZSCAN25	NAT8L	TRIP10	FAN1	HEBP2	PUF60	HMGXB3	ZBTB25	BRIP1	SNAPC2	NUF2	MFAP3L	SLIT1	HES7	LYPLA1	MYL2	SNRPD1	SUFU	FOXJ2	MEI1	SNTB1	ZNF473	ASPM	EIF3A	PCBD2	PLCD3	GATC	CRHBP	PHF24	ITGB1BP2	RHOF	BDH1	GLRX5	ITGA7	TRAPPC11	BTG3	CFAP65	KLHL28	HSPA13	SIX4	ALDH1A2	MAST4	COX6B2	NUMBL	LURAP1	PHC2	SSPN	HTR6	UBE2S	SLC8A2	ZMYND11	ATAD5	CDH9	CASK	ARHGAP23	OAF	JMJD6	THAP4	JMJD7	WDFY4	RNF31	TEDC1	MRPS23	TAOK2	TBCC	APOBR	RASL11A	CAVIN2	SRCAP	MRPL1	CBLN2	CDH12	MS4A4A	SMAD5	HAS3	FANCD2	PPP1R3E	C2	CCT5	PDLIM1	SLC9B2	NDUFAF4	PPP1R14C	RAD51B	KLHL29	ATP6V1A	METTL5	SOX2	SLIRP	CASP12	PIM2	LRRC27	METTL13	MRAP2	C12ORF4	RASGRP2	MAP3K5	TFIP11	JAGN1	CPNE7	RGS5	PNO1	SNX33	ANK1	SETD4	ZNF341	STBD1	CROCC	MKS1	ZNF784	HDX	FBXO7	RFXANK	HAUS7	GNB1L	KMT5C	PAGR1	TOMM40	ZNF354C	KCNG1	GLRA3	ZNF446	RARB	OLFML3	USP36	FBLN2	ZDHHC13	GIT2	METTL21A	KCNC4	TAGLN2	UNC13A	KIDINS220	KCTD1	NFASC	PXYLP1	SLC6A8	ZDHHC15	CIMAP1B	NLGN3	CNTN2	RXRB	POMT1	RNF43	GRHL1	GTF3C5	ZNF330	ISM1	TMEM129	ANKLE1	P3H1	TAF4	RNF14	EPB41L4B	AHI1	CTHRC1	PTPDC1	C4ORF46	LGALS3	CCDC32	WWTR1	XRCC2	SDC2	FSTL1	SRM	PTPN21	MARS2	CARNS1	TRDMT1	SAG	CXCR3	SAXO2	THEMIS2	UVSSA	RGP1	TAF2	UBE2J1	LAX1	MDH2	RRP12	NKX6-2	GDF10	SLC47A1	H3C14	ZFP36L1	TOP1MT	DCTN4	ANKS1A	CACNA1G	TMEM104	SP1	TP53	KMT2B	GTF2IRD2B	PSMB4	GPRIN2	ADPRM	SPRED2	C1ORF53	BTD	KNG1	FAS	GJB1	SORL1	PLD5	CCDC3	KIF20B	ERI2	ELOVL2	EFCAB10	PTGS2	CIAO1	ZNF189	USF2	WBP1	NPM3	TGFB2	TDRD3	FAM72B	WDR38	PATJ	TUBE1	DHX34	WDR74	FAM135B	NID1	DNAJC3	OXA1L	CDKN2AIPNL	SLITRK4	WDR19	MYL6B	C14ORF132	CDK5	FAM131C	H2AC18	COL25A1	SLC8A3	EGF	IRF4	S100A16	RGS8	TDP2	KLHL38	PGBD1	PGP	UNC5CL	CHAC1	DNM2	UROS	PDPN	PLEKHO2	ALDH1A1	PLVAP	HOOK2	MEGF9	BEND6	NUB1	SLC37A1	TNNT2	RYR1	BCKDK	SF3A1	MRPS18B	PHF5A	RPN1	ARHGAP28	CHIC2	LRRC75A	ARMC6	PCDH8	ELOVL7	UBE4B	MIER1	KNSTRN	POLQ	ZDHHC3	OGT	LRRC61	GMDS	ARFRP1	TCF19	ERLIN2	STRN	MAP2	FCGR3B	MFNG	SUDS3	FBXO17	KCNAB2	ONECUT2	BTK	TUBB	SHISA7	SRRD	DLX2	CALN1	NIP7	TMEM266	PMM2	SNX7	POLD1	ADAMTS20	C2CD4C	EVI2B	EXTL1	PLXNA1	CYBC1	CELA1	SLC25A51	ANKS3	PGBD5	DECR2	TSHZ2	FAM53C	DCLRE1A	NRN1L	SLC36A2	CDH19	GPR26	NT5C	CELF6	CHRNA2	GPX8	ELOA	EIF2S2	ACADVL	SEC31B	GRIK2	CCDC73	FOS	PDHX	PET100	EDEM1	OPRM1	MYCN	PANX1	RND1	PRDM8	ERCC8	INTS13	ZNF394	RBM34	USP20	CLCC1	C15ORF40	PPFIBP2	ZNF771	CAST	BZW2	TMEM126A	RASAL2	NPR1	PRRG3	RTEL1	ZNF597	RAVER2	ADAMTS15	GINS3	CNTF	KCNJ12	PRMT6	STK17B	WDR75	PPTC7	ENTPD5	VWA5B2	SPRY1	TBL2	EFCAB12	POLR3H	PRDM2	SEC22A	DSCC1	MMP11	ZMAT1	FSIP1	ILK	FAM221A	MSANTD1	PCDHAC2	TRBV10-1	ACAA1	GALNT11	CHERP	ACAA2	SLC30A10	RGS17	NIPA1	AKAIN1	LRP12	CTNND1	EFHC1	LEPR	ZNF354A	SIK3	HDAC6	SFXN3	GOLGB1	GJC3	PTGIS	MPV17	RPP21	YAF2	GBGT1	MCTP1	TCF7	TOMM6	POLR3D	NECAB3	CBR3	SAR1B	ZNF879	ENOPH1	ZNF445	RNF167	ZNF583	NFKB2	MYO10	AK4	KCNA4	SH3RF3	RBM26	DCBLD1	CENPS	ST3GAL3	EIPR1	FOXN2	SPHK2	GPC3	TSN	IMPDH2	MAGEE1	PCDHA5	FOXM1	USPL1	DLX1	CRACR2B	CENPW	SYT6	NECAB2	RASSF5	TMUB1	SEMA3C	ADAMTSL2	TEAD3	SRSF4	MPND	TMPO	NUP93	XRCC4	MTCP1	VAT1L	PLCB3	PHOSPHO2	ANKRD10	ALG14	CYSTM1	INTS4	C1ORF174	BARX2	DAZAP1	CAMK1G	IRF2BP1	POLG2	TMEM241	ACOD1	PRKD2	LDLRAP1	DDX56	KPNA6	TNFSF9	MNS1	ZBTB24	BRD7	AKAP1	KDM2B	CNOT7	FAM135A	PLPP4	MICU3	KIT	TMEM199	AP4B1	MRGPRE	BTAF1	GALNS	METTL16	SERHL2	MAML2	ABCC5	ACADSB	PEX2	CCNO	EPAS1	PGGHG	HECTD1	MATR3	SIAE	RAD51D	DNAH1	IQSEC2	YRDC	ARCN1	ENPP6	TSPAN33	HUNK	KLF5	ARIH2	TBC1D30	RIMKLA	SSB	DHFR2	CDK9	GLIS2	FZD1	OGN	KCNRG	APLN	SH3BGRL2	SLC35F4	TMEM255A	ST13	SGO2	C8ORF76	PHF13	ANKRD9	PALMD	ASNS	LAMB1	EIF4A1	MOXD1	VWC2	TIMM44	ARHGEF39	PIH1D2	TMEM132C	AFG1L	NEU3	KIF20A	HKDC1	RSF1	SMIM11	DNAJC9	KCTD15	CMPK1	MTMR14	TMEM98	RBM24	ELAC2	NDUFV1	OPRL1	CCNK	SIRT6	RCHY1	SFRP4	KSR1	PRIMA1	RPS15A	HMCN2	PCLO	INHA	TDP1	MOCS2	MRPL44	KLC2	FBXL8	MEGF8	CNNM1	CTDP1	TONSL	MPST	MRPS35	HTR3A	CATSPERG	LIG1	SLCO1A2	CEP41	TNFRSF1A	CCDC149	RYBP	BCHE	BARD1	MPPED1	SNRPD2	GSTM4	ICOS	SULF1	PFKM	MTAP	DNMT3B	HCFC2	WDR26	C2ORF88	MAP3K10	AMOTL2	FHDC1	SRXN1	GATAD2B	ETNPPL	TCERG1	TPX2	CATSPERE	FRS3	KCNS3	LRCH2	GALNTL6	TXLNG	ATP2A1	STAU1	HS3ST3B1	GIPC1	SLC39A12	NOC2L	DOC2A	AP5S1	MEA1	S1PR1	QSOX2	NUBP1	CPN1	SLC4A3	TRAIP	TRIM33	ADAT2	TSR2	ALPL	CCDC136	SUPT20H	HK1	TAPBPL	SNUPN	QDPR	PHF3	GAREM1	ZCCHC3	TAC3	LUC7L	CDKAL1	PAQR4	XRCC3	WASF3	NANOS1	ZNF503	KIAA1328	TLK2	MED9	CHPF	TMEM231	STAC3	NANS	KIF23	CAPNS2	DYRK1B	NPRL3	HAUS8	SGPP2	MASP2	EIF3I	PRR36	GID4	NEK10	SRPRB	SLC25A38	SLC30A5	NLRC4	GTF2F2	GK	AMER1	MINPP1	ATG2A	CNTROB	UFD1	EFR3A	STAT4	INPP5K	SOX9	SLC9A1	HDHD2	RUVBL2	BIRC5	MME	GABARAPL1	JPH1	DOK6	PPP1R11	ANGEL1	NID2	BATF2	GLTP	TMEM17	COLGALT2	IL18RAP	RIN3	YIF1B	STXBP4	TRIM17	RB1	H6PD	EVA1C	SLC45A3	JAM3	RNF185	IGIP	PASK	NPHP1	NT5M	SLC6A16	UBQLN1	ANKRD52	SNED1	RAD1	MAP3K19	ANO10	E2F2	AFP	SCO2	CHST12	RPS3A	DLX5	TMEM14C	MLYCD	PCOLCE	LTB4R2	ADAMTS5	FBXW8	SNRNP35	ABI1	HS6ST2	DEGS2	LCA5	GALNT16	NAA15	BABAM2	GNB4	GDE1	SLC36A4	ESAM	DDX55	NCAPH	SH3BGR	CSE1L	DLEU7	NME4	ERCC2	ASPHD1	HSD3B1	TNIP3	RNF220	PSMD9	KIF22	IGF2BP2	RSPH10B	EMX2	MACROD1	SAMD14	AIP	MED22	RAB13	TAF9	PRMT8	APOB	ST8SIA2	FAM163B	AMER3	CXXC1	HOMER2	SP9	MOB2	KCNK3	CEP85L	GALNT1	C6ORF47	RHPN1	NDNF	PRKG2	MAGED2	LIMS2	NOSTRIN	SPAG4	DNASE2	CCDC65	SH3GLB1	LIMCH1	FAM98A	SOX11	TLR9	SCAF1	NGB	AHRR	CAPN7	PRRG4	BMPER	NKIRAS2	ARPIN	LBX2	HCN3	FKBP4	NELFB	MKX	TJP3	AJUBA	PLOD2	EIF3M	PHKG1	REC114	ABCF1	PANK4	KIF26B	HSD17B1	GPD2	COQ8A	RFLNB	ASS1	SRSF12	ZC2HC1A	C1QTNF5	GEMIN6	NDUFS5	PLAT	GET4	DPP9	EMCN	ARRB1	SHROOM1	FOXJ3	UQCC2	NUBPL	DERL3	EMX1	C1GALT1C1	VSTM2A	TIGAR	MPLKIP	TOPBP1	NDST4	UBE2G1	ULK3	ARMC10	ARHGEF17	B3GAT1	ARMC3	TNR	BLOC1S6	TATDN2	MCUB	NEUROD1	TMEM230	NOVA2	SCML2	TRIM28	VDAC1	PUM3	NDUFA4L2	TMEM161A	SMN1	MAP2K5	TMCO4	HEATR4	DACT2	ST3GAL4	RAB11FIP2	GBP2	LARGE2	TNN	C1ORF116	NDUFAF8	PIM1	CD36	TRIP13	INO80B	TCF24	MCRS1	GAL3ST1	TAP2	PHLDA3	MTA1	DTX2	TTC23	TYK2	BVES	SARM1	SH2D4B	SALL4	NUP62	BLOC1S5	LNP1	RLBP1	RGS6	STARD10	DNAJB11	PTCRA	MMACHC	FKBP11	ABCG1	SHISA6	PPIC	TMEM215	MBD4	MBD6	THYN1	FIRRM	CARM1	ZSCAN12	GJC2	RIMS4	NOP58	MARVELD1	EXOSC9	TMEM37	NCOA6	N4BP3	PLN	DUSP2	CCDC86	MCM3	KCNU1	CKLF	EXOC5	DYNC2LI1	POR	LAGE3	MTERF2	MCM5	DLX6	ENOX2	DDX20	KRT12	SCRT1	RNF112	EDIL3	SYNE3	YBX3	PIWIL2	TFE3	LRRC14	BOD1L1	IFNGR2	FATE1	NEUROG1	NKPD1	C5	AFG3L2	ITIH2	PLEKHG1	BFAR	ZBTB17	PDGFRL	SIGLEC1	RSAD1	CHADL	UEVLD	WIZ	GRB14	TMEM74B	ISL1	BRICD5	SLIT3	PCGF2	MAMSTR	TCTN3	RRAGB	SEC63	SYVN1	LRRC36	LMAN1	KCTD7	EGR2	RAB37	LRFN2	AKIP1	SLC13A4	PCDHB5	ITGA1	STXBP5L	CNTRL	TMC4	STOML1	DEDD	ATP11C	GDPD3	EXOSC7	NDUFA2	SYCP2L	WDR33	UBE2C	MCIDAS	UBE2E2	COL4A2	ELF4	CEP19	NKX6-1	NADK2	PLCD4	ADGRE5	RBFOX2	DLK2	SPACA1	TSPAN2	CYP4F2	DDC	METTL27	TDRP	RBM27	EHD2	C2ORF81	KCNK10	GPN2	SLC25A35	SAFB	ANKRD34C	ZNF709	FBXO5	GPR63	RTL5	RDH5	HS3ST4	CXCR6	RPS3	WNT10A	DNAH14	DFFB	SYCP2	UCP2	RARRES1	PIMREG	CENPU	NUP107	MRE11	PIK3C2B	CA14	RTKN	CLEC1B	MICB	SMARCA2	GPATCH4	ARMCX5	EPM2AIP1	GPRIN1	CFAP45	SHB	C14ORF28	NQO1	VAMP8	BACE2	TRDC	MYOD1	EPHB2	DSC3	GXYLT2	CMBL	GATA2	SMYD1	TRAM1L1	KCNAB3	CHKB	TBC1D10C	CHST15	LSM6	PFDN2	FXN	MIEN1	CCDC24	FBXO11	WNT16	CDH2	TRIM66	LRRK2	POLR3A	COX7A2L	IFT88	TAS2R41	MIA	PFDN4	LRRC39	PWP2	RNF123	IDO1	TBX18	CD247	NUP42	STRAP	SGSM3	GPR82	EXOC4	RAD21L1	ARL16	ZNF212	ADA	SRI	SERTAD3	MLST8	RPRM	ZNF180	NBL1	FAM222A	FDXACB1	OSGIN2	DCAF10	IRGQ	LRRC57	TSPYL2	HSF4	ANGPTL2	WNK4	LTBP3	NDUFB10	CISH	B3GAT3	PAIP2B	ARPC1B	AS3MT	NEDD8	AHCY	LHX5	TM4SF1	SBDS	THPO	SERTM1	MRPL34	SHKBP1	SOX30	REEP4	TUFT1	RPP25	PPIL6	THG1L	NR1H3	PLA2G4E	HSPB1	EEF2	RNF146	RNASE12	C5ORF52	JKAMP	NCMAP	PLLP	DAB2	SLC6A9	FBLN5	MAF1	PREPL	GRM2	CSNK2A1	PHRF1	RFC3	CORO2B	KRAS	CLPX	SLC17A5	MASTL	NTHL1	ABCA7	C5ORF15	SPTLC1	MRPL47	TBL1XR1	EPHA8	SIX5	SLC9A5	PTGES	SMAD6	SS18L1	ACADM	CYP1B1	CCT7	MCTP2	ALS2CL	TMA16	KCNA1	EVL	OPRK1	AIFM1	SPDYA	CCDC51	ARF4	TRAFD1	KAT6A	CDH22	ANKRD23	CD3E	SFXN5	FOXF2	SCML4	TIAL1	NFKBIL1	TTLL12	SNX15	CDT1	KRT80	PES1	ZBTB8OS	SMC5	DRG1	HSDL2	EXD1	ADORA2B	FUCA2	VWF	POC1A	RP9	EYA2	FGFR1	JMJD1C	MFAP2	INTS2	AASS	PP2D1	CDH1	GIMAP7	GPR174	LEF1	TEKT5	TNFRSF18	HTR1A	FAM89A	TRAV34	TRBC1	AP5Z1	KCTD21	INTS14	LENG9	PRKCD	CFAP161	TUBB4B	TRAPPC6A	CD226	CWC15	TTYH1	COL23A1	STAP2	GSG1L	PCDHGB6	PUSL1	LDHAL6B	BAZ1A	DCAF15	WDR83	ASB4	HHIPL1	NCOA4	PRDM12	EXOSC8	PTER	PCDHGC4	PFKFB2	TAB1	VWA8	CALR3	TYRO3	MCMDC2	RNF8	CXCL10	FZR1	RPS15	DOK2	CIDEA	YEATS2	MSRB3	MYBL2	PEX12	CCDC120	ADAMTSL1	FRS2	PXMP2	LINGO1	IL17RE	TRIM7	TFAM	TMEM63B	MYO5B	PRDM4	LLGL2	DUSP9	ARHGAP36	ANKRD13B	COMMD3	PIGO	DUSP1	RAB3D	XKRX	BCL2L12	NR4A1	ZAP70	H2AC4	TBC1D22B	ACSL1	ACOT2	STYXL1	KIF19	EDARADD	TIGIT	TFAP4	RXRA	NEU4	OTOA	MAPK8IP1	CLEC6A	LSM8	SYTL3	AJAP1	TENM2	PITPNA	KIRREL3	ID3	ING1	GOLT1B	PRRT1B	PRPF31	PLBD1	TSEN54	MBOAT1	C2CD5	CC2D2A	MPZL3	KLK3	PTGER2	TGM1	HTR7	ZNF703	C2CD3	COPA	C1QBP	P2RY10	CCDC40	TINAGL1	LGALS12	STEAP3	GRB2	TGS1	BBS7	POLE4	GABRD	DPYSL3	UCN3	MAGEE2	HTR1B	VILL	TYMS	EXD2	CCDC158	TAS2R3	XDH	SLC7A11	C2ORF72	NDUFB3	SSR1	MYO3B	ARMCX1	CLN8	TSPAN4	PCBD1	ARHGEF19	HTR4	MCAT	NUDCD1	PDCD4	CHMP2A	MMEL1	RIBC1	SLC35D1	TMTC1	ATP13A4	SPEF1	BMPR2	UBALD2	GPR17	GATA3	ASB18	KDELR1	PCSK9	PCDHGA1	SPINT1	P4HA2	THSD7B	GABPB1	NOS1AP	C12ORF56	DMRTA1	USP27X	TMEM198	PARN	KAT14	PDE1C	BAD	NLRP6	ZDHHC4	SEMA5B	CLRN1	LRRC20	NDST3	NR4A3	CCDC85C	PLBD2	SMC1A	ZDHHC6	IGF2BP3	SF3A3	CHRFAM7A	SLC26A4	SCN10A	PDSS2	CLASRP	ARHGAP15	RRS1	MON1A	SEMA6C	DDX21	USP11	SRRM3	PTPN14	HRH1	UACA	CASR	CDK11A	CCDC28A	PRSS35	SPATA2L	RAB23	C16ORF74	TMEM138	RCN1	HK2	STT3A	CAND2	KCNH3	ANGPTL1	DNLZ	CCDC113	TRUB1	SLC3A1	STOML2	PRTN3	GRIK1	SMURF1	JAK3	GDAP2	UBOX5	ZCCHC10	KARS1	C2CD2	RASSF7	NCS1	EEF1G	GANAB	MTRF1	CRKL	STAU2	C16ORF96	ALOX12B	SRPX	TIGD3	TNFRSF4	ATG9A	ABCC9	AURKA	NEDD4L	TOGARAM1	PDE5A	FBXW5	GABRR2	ADAMTS17	CR2	ZNF24	STARD13	CLEC9A	FUZ	CPXM2	WDR31	CLCN6	ABHD16A	POTEA	GABRQ	CNMD	FSTL3	CCL19	CD160	PGLYRP2	PRF1	RNF125	SBK3	ODR4	SLC27A3	BRCA1	RTN4IP1	PMM1	LYSMD1	INIP	WSB1	DDR2	SLC25A47	ENKUR	FN3K	XYLB	PPP1R3D	SORCS3	GPLD1	ADGRB2	CYFIP1	HIVEP2	GCAT	KL	EIF5	FDPS	ZNF7	TRMO	STN1	TULP2	ZFYVE28	TRPV4	RRH	GATD1	SFRP5	RPUSD2	H2BC18	RIPPLY2	AVEN	TMEM68	SEMA3A	HDAC10	TRIM67	THBS4	ZNF382	PLK5	CDC45	AFAP1L2	SLC6A20	ZBTB3	LZTS3	LEO1	FBXW12	CRADD	CEP55	NME1	LRRC55	MDGA1	CC2D1A	MED4	LINGO2	WSCD1	PIK3R2	F9	CPED1	TCEANC	DRC3	SYNPO2	PKD1	CYP7B1	MRPL22	CARMIL2	RBM44	TBC1D7	IL1RAPL1	GPC5	XPO1	ANKRD55	ATP4A	S1PR4	KLK7	CCNE2	ARHGEF26	WDR89	PCDHAC1	HMGN5	CACTIN	MAST3	ARRDC1	THOC7	MYH7	CCDC87	TRIM71	SPA17	VIRMA	SLC14A1	CRLF1	RHBDF2	OAS3	INSM1	DPF1	AUTS2	DCDC2	ENTPD4	BAIAP2	PTPRB	CASP6	PNPLA3	SYN3	SLC4A2	OSGEPL1	GLYCTK	HMMR	CLIC5	ADCY10	ZSCAN26	PITPNM3	GABPA	C2CD4D	RPS6KA3	TMEM150C	SMARCD1	PLAGL1	SHROOM4	REC8	NCCRP1	MAP2K3	SKP2	ETS1	CYP2F1	AKAP12	HEY2	FAM186A	SEPHS2	CFAP126	ATP7B	CHCHD4	RAB21	FAM180A	TMCC1	GCM2	DNASE1	CRYL1	MED30	DDIT4L	EMC9	PGM2L1	FBXL3	KANK1	TMEM67	WDR27	FRMD5	CASKIN2	RGS12	DUSP23	CTRL	NHLRC3	LCK	TM9SF4	HSD17B4	KMT2D	WDR11	TGDS	UBXN2B	SUGT1	SPC24	CD248	PRTG	TMEM156	MAU2	LRRC23	PNMA1	PCDHB10	ZCCHC7	ENTPD7	SIK1	MAGI2	MTMR6	FGD1	FBXL19	NECTIN1	PPP1R15A	DCTN3	REP15	GHRL	KLRG1	CFAP206	IGFBPL1	THBS2	ZNF853	SLC23A3	SNX5	SELENOS	AGBL5	UBXN4	GPC4	C2ORF80	TMCC2	MRPL49	THEM4	NAXD	EMC2	MPG	RAD54B	TNNI1	CACNA1I	GTF2H1	CFB	FAM162A	RETREG1	ZNF436	DNAH5	PCDHB7	PATE2	PLAGL2	FGF3	HEATR6	ADAMTS8	ABRAXAS1	PHTF1	CACUL1	CENPM	GPAT3	RPF1	HECW2	BCL7C	SHOX2	DCTPP1	E2F8	HIF3A	ANKRD13D	ADAMTSL3	PXT1	SLC5A7	SNX4	TRMT5	KYAT1	APOBEC2	PTPN13	CRTC1	ANKRD40	C14ORF180	ACTRT3	ZC3HAV1L	ALG3	CCDC14	NPR3	SMAD7	ITIH5	RNF38	ALG13	SLC7A4	ACAP1	GPR182	PLP2	TRIB1	TMEM259	MYCL	SNX20	EHMT2	HHAT	IGSF9	ARL15	HSPB9	SMCO3	GSK3A	MEGF10	UNC5B	SOX6	SULT6B1	EMILIN1	AANAT	IL12A	MACROD2	KCMF1	FUT11	HMGCL	STX11	KRT77	C10ORF71	NPFFR1	C20ORF173	CA9	ABHD8	DIO2	GPR35	MAGEB16	SAC3D1	MYOG	BOLA2B	APMAP	TRAV5	COL6A1	MINDY1	FBN2	C3	PLSCR3	TAS1R3	TNPO3	VSTM2L	C3ORF20	GCK	BEX3	TNFSF13	HESX1	DNAH11	DPPA5	LGR5	BIN3	SCRIB	B3GNT9	SLC22A4	CHCHD5	ATOH8	KNCN	TNFRSF25	SLITRK6	FAM117B	KLHL40	ABI2	NFKBIA	DCAF12L2	ATG4A	HES1	SH3GLB2	PDE9A	KCNH2	CEBPA	EFHC2	SCN5A	NRXN1	LYRM9	OTX1	SERPINB6	DUSP26	ALOX12	C1ORF115	RAB11FIP4	APOA1	ESYT3	ZNF605	CHP2	KCTD2	SFXN1	CFAP46	ZNHIT3	C10ORF62	MYL4	CENPB	ZMYM3	LAMB3	ADM	SLC35C1	RRAS	INTS12	SEMA4F	PIDD1	CTBP1	H2AL3	MKRN2	GEMIN2	B3GNT5	PGF	ALKAL2	MAST1	ADAMTS19	SH2D7	TMEM121B	PUS7	PDIA5	SLCO1C1	ST6GAL2	PARVA	ADRA1A	OAZ3	CSDE1	KLHL25	SLAMF6	NR1I3	SLC24A5	CHD2	ACBD6	CUTC	TYSND1	RABL3	PRSS53	ZFP30	NXT1	POLE	ETV6	SYT10	RWDD4	HMGA1	HBEGF	SKAP1	MMP19	GUCY1A2	ATL3	CENPN	DOK5	TMEM117	FRG2C	GINS4	IGF2	C1S	LRRIQ1	SIN3A	UBA1	C8ORF90	SAP30	CBLL1	FRMD3	FAM174A	ASB16	LRRTM3	CA2	TSPEAR	TRIM43B	ZNF169	ALDH1B1	XRCC5	SMARCD3	RBL1	NEK11	SLX4IP	PLIN4	IDH3B	LAMC2	PTH2R	SLX1A	DOK4	GSDME	ACIN1	MYL9	EQTN	SAMD4A	SLC30A1	SSX2IP	NOTCH3	NOL3	TCN2	TUB	TIMM10	RETREG2	CCDC9	ASPG	UGT1A4	COL9A2	TG	GPR18	TEX52	CRACR2A	GIPC2	ATXN2L	ITGA3	METAP1D	MAP4K1	STPG1	SLC7A2	CCDC28B	FEN1	FSTL5	MTCL1	PFN4	GAPVD1	RILP	DOK7	CACNA1E	CLN6	CHRM4	C8ORF48	BEX4	SLC29A2	TOR1AIP1	DNPH1	BCKDHA	LRRC75B	KIF18B	ZNF804A	PATL1	SLC9A2	ZFAND4	GMNN	TRNP1	TNFSF18	CDCA3	ZDHHC8	IKZF3	HRH2	CHAC2	MDM2	GFM1	USP13	TRAPPC1	SLC2A12	LIPG	TARS2	PLOD3	WIF1	TRAP1	PECR	SLC16A1	TMIE	GPR21	CNOT9	H4C2	SLC35E4	CCDC187	GRIN1	MCM8	BAIAP3	CNN2	FHL1	NHEJ1	UBXN6	NPHP4	FIBIN	UBE2Z	GRIN2C	LNX1	UNC5C	UBR4	GPX4	SMAD1	PRELP	SMARCC1	NAT2	PALM2AKAP2	RIOX2	RGCC	FOLR1	ACTR8	TMEM125	KCTD14	KIF24	METAP1	ZBTB7C	SCUBE2	PCDHB12	STEAP2	SOWAHA	FBXL13	RNF26	NUFIP1	CHRNE	PPP3R2	GTPBP2	CCNT2	ZC2HC1C	ZNF354B	CAPRIN1	RAI2	CLEC14A	ZBTB12	EFS	BDKRB2	MBD2	M1AP	CHAT	DNASE1L3	HPS6	CCDC127	BTC	HGS	JPT2	FAM83D	CITED1	FBLN7	BPNT1	ST6GALNAC3	CITED4	GHDC	KCNE4	BIRC3	TTYH3	PAQR8	SPATS2L	MROH6	PLCL1	GPRC5C	YTHDF2	DCHS1	TRGV11	CFAP54	VIP	TMEM35B	MAK	KNTC1	EARS2	CDHR4	EGFL8	ASL	ERCC6L	ZNF711	ADCY3	MED19	PCDHA4	LRRTM2	IPMK	WDR48	TMEM65	PAK1IP1	ZFP37	UBAP1	C11ORF97	POLR2M	COL5A2	IDO2	PPP1R13B	MPV17L2	CRB1	TUBB6	CDC26	XKR7	FSD1	GSTT2	UBXN10	UBE2D1	MREG	ATP2B3	TEX261	NAT8	MAST2	COMMD10	TRBV13	TRAT1	DPF3	NDC80	GPATCH8	MTFP1	LSM11	LRRC40	GPR101	LCAT	TNFRSF19	PYCR1	TXLNB	PDE8B	STK3	NEUROD2	AGPAT5	GOLGA3	TPD52L1	MGME1	IFT80	USP31	GNAI1	P2RX6	STX5	LAMA1	PPP3R1	GTF2H5	TREML1	EFCAB9	LMBRD1	HSPA1B	GPR39	MEIG1	MAPK12	SLC16A9	SWSAP1	CD69	UCHL5	TTLL13	DRD1	PDIA3	MSANTD4	CISD3	CKAP2	UNC5A	SIT1	UBASH3A	UGCG	SOX1	TTC21A	CKS1B	B3GAT2	CD81	KCNJ16	SARDH	GTF3C2	EIF3K	LIN9	SMARCAL1	TP53BP2	GNPDA1	TIPRL	EHF	C1ORF146	RIMS3	PRKD1	TEX14	IL1RAPL2	POLI	TRMT10B	DUS4L	PGAM2	STAB2	RNF208	GUCY2D	CDC7	EME1	SSTR1	ABCF3	MPDZ	ITGB4	EMG1	ZIC1	NXPH1	FREM2	PRUNE2	C1QL1	PPP3CC	IGF2R	LRRC58	PROS1	TRPM6	RUVBL1	CCKBR	MARK1	ADAM33	HSD11B1	ICE1	NOA1	MMP16	DEPDC7	CRHR1	SLC4A11	PCDHB6	SERINC2	NIFK	MAOB	CDC42BPG	ATN1	C1R	NTSR1	APOLD1	RHOV	RBBP4	SLC7A3	RPUSD3	ROCK2	CHUK	CCDC141	PCDH18	CNGA2	ATG4D	VAPB	SHANK1	UFSP1	VAX1	RUFY1	FA2H	PI4K2B	STK32A	USHBP1	FMO1	EIF4G3	COPB2	POLH	CAMK1D	B3GNT6	MBTPS2	ZBTB22	SLC39A6	KANK4	SAMD13	CAPN6	TPPP3	KCNJ6	NDP	CACNA1S	IWS1	VAPA	G0S2	GPX7	NXN	ELMO3	CDC25A	LONP2	PCDHA1	TMEM151B	DYSF	NTN1	OCLN	DAZAP2	FAM210A	PDAP1	PAMR1	ITGA10	KLHL32	PPP1R3B	IGFBP6	CNTNAP3	SYNE4	TMEM200B	IST1	TBC1D2	TRIM45	KCTD4	EBPL	DLGAP4	PRPF40B	ALG8	AMOTL1	VRK2	OSCP1	ASAP2	CACNG7	OXSM	TOMM22	CHPT1	LARP6	LPAR1	MDN1	SCNM1	DNAH7	ENDOU	CTPS2	RNF144A	RSPRY1	ATG2B	DIO3	TCP11	TTK	CHURC1	PAQR3	FBLN1	MYOCD	ZNF521	MSH4	ZPBP2	THBD	ASIC1	ZPR1	CIITA	MFSD9	PKD1L3	EAF2	LIN52	SPAG1	DRC1	ALAD	WFDC1	DIRAS1	ABCB9	SERPINH1	COL4A1	MB21D2	DCLK2	SHCBP1	CNPY1	LHX1	TLDC2	TBR1	TMX3	ZC3H12C	MRGPRF	PCED1A	ADAMTS9	PDCL3	GPAM	SENP2	NUSAP1	OSGIN1	CPSF2	SMIM24	GSTM2	SHTN1	ADHFE1	PRR14	TRIQK	PSMG1	WBP1L	NLGN1	ADCK1	HTRA2	RASD2	OSBPL10	EXOC3L4	PIPOX	DTX3L	VEGFC	PDK4	POLR2I	MTMR4	FKBP10	RND3	SEMA4A	FBXL16	NRIP2	PIP5K1C	SNX21	MEGF11	STARD6	COIL	TMEM132E	CNNM4	ARGLU1	KIF4A	CHTF18	PELI3	CDCA5	CDC25C	GPR75	RPP40	TMEFF1	FOXR1	COA3	FAM170B	GNE	CREB3L3	PLD6	CCNL2	FABP7	NPPA	SOX21	TTC38	ARHGEF28	ATOX1	HCRTR1	NMBR	PHOX2A	CHRNB1	HIGD1B	LHX2	FAM187B	RABGEF1	MOCS3	HEATR1	TICRR	IFFO1	PLCXD1	OGDHL	MRPL3	UQCC3	SLC25A10	ROR2	USF3	EXOSC5	TNFAIP8L1	PAN3	TMPRSS2	MYADM	ZNF524	LMO1	SPC25	TNNC1	TUG1	APCDD1	DCAKD	ROBO1	GPER1	NIPSNAP1	RAB4A	SUV39H1	SUGP1	KTI12	TMOD4	S100A9	MCRIP2	MPP4	CNOT10	LENG8	CDKL5	FNBP1L	TMEM72	ESPL1	TMC3	C2ORF69	LRRC19	KIF11	CA8	SHARPIN	SLC35D3	FKBPL	PREX2	HNRNPA3	MCM10	MAP3K6	TNFAIP8L3	CCR6	PSMC6	SENP6	GINS2	TLE6	MT-ND1	USP50	PAFAH1B1	EXOC3L2	EFNA1	NOS3	TMEM52	CCR10	CCDC13	PRKAR1B	C1ORF43	IL17RB	CGNL1	ZMYND8	TEX15	ZNF646	CPM	GTSE1	DOCK9	CA5B	CTBP2	RARS2	KIF15	ITIH3	COMMD4	PMF1	IDH1	GPR153	PHLPP1	DPP3	AMT	SCAMP1	BICC1	ZDHHC12	PPM1F	SULT4A1	ZBTB6	SEC24D	ME2	SEL1L3	SLC22A23	MRRF	ACP5	VMAC	NIPA2	UXT	CYB5R3	SLC46A2	VWA3A	S1PR5	SERPINA9	REDIC1	INSR	EIF4E2	HAUS5	LEMD1	AIMP1	COL8A2	KIF2C	PBK	TMED1	RNF115	EIF4EBP1	TESK1	GPR137	C12ORF75	NKAIN1	FGFR2	CCDC184	DERL1	PAK2	HUS1B	GRIK5	KLRG2	SMIM13	EEF1AKMT4	GTF2H3	SHMT2	ZNF687	CCDC89	SLC22A9	CDC34	SLC24A1	FAM117A	HIBADH	SMOC1	MTOR	ECM1	JADE2	TSSC4	MYADML2	DLGAP3	HNRNPA0	RRP1	MDK	CHST9	CDC6	CPT1A	UBQLN4	STMN1	DYNC2H1	HS2ST1	PDZD7	SPTLC3	TDRD7	MTIF2	SBSN	DNAJB1	DLL4	KCNIP1	KRR1	TFAP2D	PTCH2	NDUFAF6	TERT	NFE2L1	DEXI	ERBB3	MRPL30	PABPC5	SGSM1	STK11	RFX1	EBF1	SFN	ASAH1	ULK1	ARSJ	RRP15	PARG	WDR13	TEKT2	LYAR	HOOK1	SERPING1	EXO5	NUP155	UBXN7	SEC14L5	DIS3	CENPH	GUCA1B	RTN2	CDK20	WNK3	PCDHGA12	NEK2	RPL7A	ZNF2	TRPC7	RCOR2	ZNF77	SPATA13	FGF20	CPNE9	CLBA1	CCM2	BMP2	MTA2	OLFM4	RBM11	SUSD1	ZFPM2	KCNH4	FANCB	PTP4A2	EFHD1	FUBP3	SERTAD4	JAG1	MAT2A	CXCL12	BRINP3	CYP26B1	CLCN4	ZCCHC2	FICD	CGRRF1	SEMA6D	MAEA	PLXNC1	TMEM89	RAB43	FBXO44	METTL6	TMEM150A	SCTR	SCN7A	FH	TRIM11	PLAA	BGN	SERPIND1	MAGI3	PDE6G	HTT	CELSR2	CREB3L1	CRBN	CNN3	CCSER1	CD3G	RWDD2A	ARMC9	TMA7	POLN	NKX2-2	NARS1	GPR135	SCARB2	APOC4	NINJ2	TMSB10	ITGA6	RNFT2	ADAM32	TTF2	MORN1	FOXS1	MYO5C	LTBP1	ITGB3BP	CD47	CTSK	GRINA	SHISA2	SF3B1	PKP2	GAS1	MTMR11	ZFP2	FAM13B	COMTD1	CEP120	CHEK1	CCDC88C	CANT1	LOXL2	SLC9A3	CFAP61	LAD1	CAVIN4	STRADB	DUSP5	NEURL2	CFAP157	PCDHB1	VIPR1	ZIC5	HELT	TAF9B	DDIAS	OOEP	SEMA3F	PROK1	EEF1AKMT2	ERMARD	SPSB4	PDZD9	C8G	SMIM18	TIMM29	AXIN2	DNAJB7	CAB39L	KIAA1614	B3GALT2	NIPAL3	ZNF787	SLC24A2	GPR45	TRPV2	DDX4	AGBL3	GRAMD1C	FNDC10	PSMD1	DHCR24	MYBPC2	BNIP2	CLEC11A	DOC2B	CDHR1	TOGARAM2	ABCB10	FAM228A	TANGO6	PNLIP	TEX26	ZSCAN22	BMP7	ADGRV1	TBX21	SLC6A13	HTR2A	CARD10	NXPH2	AIFM3	ADAMTS6	PTGDR	FBXL5	AGER	LRRC24	GPR173	ADGRA2	FIBCD1	SLC25A42	ABCA3	ARMC5	NEU2	WDR4	DEPDC1	MTFR2	HSF5	SLC38A4	SYT9	EEF2KMT	RHBDL3	TMEM25	KANK3	FUT4	ARL10	MEGF6	JAKMIP2	DPP4	SLC25A15	ARMC7	BGLAP	BRMS1L	NIPAL2	PKD2L2	APOL4	FASLG	KCNK5	WNT10B	CACNB1	GOLGA5	RASSF10	SPATC1L	PIWIL4	ZNF366	EDNRA	LHX6	XIRP2	KIAA1958	GOLGA7B	PRMT5	SUSD4	SAMD3	AAR2	BAHD1	RARRES2	POC5	RPS6KA6	ADRB3	DZIP1	HR	S1PR3	PCLAF	TUSC1	GRIN3B	PRRC2B	COMMD1	P2RY1	SLC18A3	DOLPP1	ADCY4	ANPEP	ARHGAP6	CNTN5	KCNJ3	SCUBE1	KHDRBS3	CTH	PRRT4	XCR1	PLXND1	NEURL1	L3HYPDH	BORA	KIF27	KIF26A	RFLNA	PLEKHA8	PGAP1	HILPDA	PTGFRN	PDZRN3	FEZ1	CDC73	TNNI3	CLDN5	CRISPLD2	IL2RA	METTL24	QRFP	RAB11FIP1	S100A4	TM7SF3	PGM5	PNLDC1	RUBCNL	TMEM252	POU3F3	IFT20	CDCA7	ASPDH	R3HCC1	RBPMS2	PPP2R5B	ATP23	CRB2	FAM83G	OXSR1	LHX8	ZNF778	ZNF18	FAM217B	ANKRD61	GNAL	CCNJ	KREMEN1	WDR36	GLP1R	CPLX1	NGLY1	TRIOBP	IBA57	SOS1	VSIG2	ZNF185	TMEM82	IQCJ	ADAMTS4	ARPC5	MAP3K7	VSTM5	PPP4R4	GDF7	GDI2	CPNE4	ACAN	S100A6	GCLM	HLA-DMA	EEF1AKMT3	SDHAF4	CECR2	NNT	PTGES3L	DGKA	SPINK8	GMPPB	RFXAP	ARL5A	TMPRSS7	CD8A	CRYBG1	IL9R	TNFSF11	TRBV3-1	SCUBE3	LAMA4	EDN1	PBLD	PROM2	B4GALNT2	RFESD	EFCAB13	PIEZO2	RAD51AP2	CDC42EP4	LHCGR	SNIP1	LSMEM1	CAMK2N2	RASA2	RAB35	RFX2	SOSTDC1	SELE	USP53	MRPS22	CRTAM	TMEM144	EBF2	CPA6	TMEM221	KCTD17	TFPT	THUMPD3	CHRNA1	CWC25	OVOL2	SELENOI	KLHDC7A	WDR72	NMRK1	ROPN1L	MICU1	ARV1	NDUFS3	PAPSS2	TMOD2	TDRD5	MPIG6B	KLHL2	SMOX	FXR2	BSPRY	FNDC7	ZNF337	GLB1L	HMCN1	TNFRSF11B	TROAP	TTC34	CCDC190	MLF1	C1ORF56	AVL9	PKDCC	COL6A6	FRK	IQUB	CCDC74B	PCP2	PRG4	SLITRK2	ZNF239	PTOV1	DSC2	CISD2	IRF2	CBX2	IL7	TLE4	GLDN	CCDC69	C19ORF25	MAPK8IP3	DPEP2	NOP56	SPDL1	AKAP7	SPATA32	FBXL18	RBKS	NEMP1	AXDND1	TCAF2	CDR2	CABYR	C11ORF65	GLI1	NME6	EID2B	ADGRF4	SLC5A2	GPR107	USH1G	ENTPD2	CRHR2	MINDY4	NEK8	MMP9	EML6	IMPACT	ASGR1	COCH	IGHMBP2	MICALL2	PGAP2	UBR3	GUCA1A	CPXM1	ZNF575	BMP4	HSPBP1	ALDH18A1	IL18R1	SLA2	KLHL41	CENPI	PCDHGA11	PBX4	CARTPT	ADAMTS2	PNMA3	AFAP1L1	MAP3K21	CFAP144	TNNI3K	EPB41L4A	ANO1	ICAM2	PLA2G4B	WAPL	MUSK	DNAH6	FBXO40	WFDC3	CEP350	SMIM35	TTN	GM2A	PHYHIPL	MYH14	CPA2	UPB1	ATP9B	MAP3K15	GLP2R	ZMYND12	ITK	CDKN2B	LRRC74B	XPO5	COL14A1	RWDD2B	SHROOM3	LRRC32	RAB9B	NKAP	MSLNL	SLC18A1	GCLC	TAX1BP3	HMGCLL1	PSD2	EGFL6	GDF5	IRF6	RRP7A	CCR9	ANAPC5	PRRX1	LMNA	MYL11	HCRT	PROB1	RFT1	WBP4	LCT	SGMS2	SMC1B	LMNTD2	MAGEL2	TBC1D23	TOMT	ABCC2	PI16	SEC61G	PAPOLB	WDFY3	NLE1	SPATS1	NUAK1	PRCP	CD40LG	NDUFA8	AFM	COQ4	SNAI2	FASTKD5	WFIKKN1	MBTPS1	HDHD3	TTC7B	MYO7A	NRG2	PACSIN3	PCDHB15	WDR1	WNT5B	PSMD14	SCN3B	SLCO2A1	BTBD10	SLC35A1	OSR1	SLC25A31	OIP5	DNM1	SLC13A1	HCCS	MYH7B	ZBTB48	PROCA1	FBXL22	CHIA	ARHGEF33	ASCL2	HMGB2	PIN4	ABR	LINS1	MEX3D	ACCS	PELI1	SRSF1	PKN3	RPA2	SPMIP8	TSPAN6	CLN5	CHRNG	VTA1	CGN	SLC22A8	PFKP	LRRC15	PNMT	SVOPL	SLC35A2	BMP6	ESRRB	TMEM30B	GNMT	CHMP4C	CDC42	NMNAT1	NDEL1	GPA33	CARMIL3	GPR27	ZNF850	SLC12A1	BLVRA	NDUFA7	RPF2	RETN	ARHGEF10	SLC16A8	ANKDD1A	LRRC43	AVPR2	SMIM22	MYOC	C19ORF67	VAMP2	NUCB2	CLTC	KRT1	CERCAM	NIPAL4	BMP5	MAGEB6	VWA7	DNMT1	FGFBP1	KCNH6	TH	SYPL2	FXYD4	PHACTR4	GDF1	PHF19	TBK1	FRMPD1	CLEC12A	MEX3A	HCAR1	DDX27	GDF9	STON1	FGF5	CSRNP2	PRELID1	ACOT4	CCL28	GBX1	DAPK2	HES3	WDR47	ITGAL	SNX22	GNG8	UBA5	YDJC	MYBPC1	MYO1A	GRSF1	PROKR2	KCNC3	B9D1	SLC25A30	FBXO24	SKIDA1	NPL	FRMD7	NXF2	SAMD11	SHH	MGAT5	ZMYND10	ALK	GDPD2	LYPLAL1	RGSL1	CLDN1	PLB1	STK32B	CRYBG2	CCNB1IP1	FSBP	HAPLN2	SLC12A3	XKR9	MYH3	PMS1	C1ORF127	LRP8	ABCA4	ZNF469	RFC5	CFAP70	STRA8	HORMAD2	PRSS12	MANSC4	PPP1R3C	NPB	P3H4	PDZK1	SOX13	TMEM200C	MATN1	KCNJ8	NANOS3	RNF225	SLC26A8	HIPK4	OSMR	PVALB	QARS1	NHLH1	SLC9A4	PC	ZNF365	BMPR1B	KCNMB2	MYH13	RASD1	RASL12	C1ORF74	FCRL5	TCF7L1	BTNL2	WNT6	KPTN	BOLL	ACTR2	MAGOH	EPHX2	TAS2R4	KCND3	ASB1	IRS2	NAXE	PEX11A	SLX4	VGLL3	PLEKHG6	SLC35A4	TKFC	VAV3	ADGRG5	KDM7A	SKA3	TNS2	GOLGA8F	FXYD1	INSL6	OSCAR	CD93	MYO1H	DND1	AARSD1	KLHL22	MANEAL	SIRT1	ADAM12	TMEM9B	ICA1	EDA	ACOT13	CERKL	TIMELESS	ADAT3	HIC1	ERICH3	ATXN2	FBXO27	CEP295NL	GALM	ADGRF5	SPMAP2L	GUCY1A1	FMN2	GLIS1	PEMT	ZSWIM5	FZD2	IP6K2	BAG1	FAM107A	PPL	GMNC	FIGNL2	PCDHA3	PROX1	EPN1	TCP10L	ZAR1	LRR1	SDAD1																																																																																																																																																																																																																																																																																																																																																																																																																																																																																																																																																																																																																																																																																																																																																																																																																																																																																																																																																																																																																																																																																																																																																																																																																																																																																																																																																																																																																																																																																																																																																																																																																																																																																																																																																																																																																																																																																																																																																																																																																																																																																																																																																																																																																																																																																																																																																																																																																																																																																																																																																																																																																																																																																																																																																																																																																																																																																																																																																																																																													
HUMAN_MICROGLIA_TRANSCRIPTOMICS	MANCUSO_2024	RANKED		CD9	APOC1	SPP1	LGALS1	LGALS3	GPNMB	ASAH1	LIPA	CST3	PLA2G7	P2RY12	CTSD	P2RY13	LGMN	DBI	IER3	CX3CR1	C1QA	GYPC	LTC4S	OLR1	ABCG2	CD83	SLC1A3	NAP1L1	C10ORF54	FTH1	RHOB	CSTB	FABP5	MAF	RP11-480C22.1	SOCS6	CTSL	LYVE1	RGCC	CKB	CSF1R	LINC00996	ITM2C	TREM2	IL6ST	ITM2B	PDPN	ALOX5AP	RAMP1	LPAR6	TMEM173	CD63	FCGRT	S100A11	CXCR4	ATP6V1F	JAG1	SLCO2B1	MAFB	SELPLG	ACY3	C3	FAM105A	SSBP2	CCND1	SCIN	CAPG	AOAH	IGF1	SLC4A7	CYBB	FTL	ZFP36L2	MS4A7	GIMAP4	GAL3ST4	MEF2A	OLFML3	GPR183	GLIPR1	SIGLEC10	PRPF38B	PLD4	GPR56	SGK1	LITAF	ITGAX	ITPR2	RB1	CHCHD10	YWHAH	MARCKS	PRDX1	S100A13	IL4I1	C3AR1	GLDN	TIAM1	AIF1	SDCBP	CYSLTR1	FCGR3A	MYO1E	LST1	GIMAP1	MKNK1	LPL	HMGB1	SRGAP2	PLXDC1	YBX1	NOP10	PLIN2	LAPTM5	VEGFB	IER5L	SLC11A1	MEF2C	NPC2	CPM	NPL	TMEM144	NUPR1	GPR34	CHI3L1	RTTN	SCPEP1	FABP3	BCL2A1	LGALS9	IGSF21	ALAS1	RP11-536O18.2	FAM129A	MPP1	LRRC39	PTPRG	CYSTM1	MSR1	HSD17B14	S100A1	PDGFA	NEK6	EDN1	ARID5B	PADI2	RAB42	MPDZ	PPARG	IQGAP2	MGLL	RASGEF1B	WIPF3	HBEGF	FAM20C	LILRA4	KCNMA1	VAT1	RRAGD	ANXA2	PTCRA	PLAU	KCNJ5	USP2	NPW	DENND2D	ATM	S100A9	SLC7A8	TLE4	EIF1	FRMD4A	SPECC1	GAS7	CCRL2	MITF	RAC1	PTMS	TLR10	RGS16	TMEM119	FGL2	TNFSF10	CD151	UGCG	PTPRE	BIN2	C1QC	FSCN1	CMYA5	HNRNPA2B1	SFMBT2	ACTG1	ALCAM	UBE2J1	CD37	KLHDC8B	DDX5	DNASE2	VIM	HPSE	FXYD5	GAPDH	APOE	TIGD4	FARP1	FYB	TNFAIP2	TBXAS1	MERTK	TNFRSF13C	QKI	RGS10	CSF3R	IFNGR1	TYMP	ADAP2	PTGER4	MIR155HG	GATM	TXN	FAM107B	IL3RA	SH3BGRL3	ATOX1	TLR4	RNASE6	APBB1IP	AMDHD2	FGD2	HTRA1	MNDA	KCNJ2	KCTD12	SLC9A9	SMS	COPRS	NAGK	SUSD3	STAB1	SNHG12	CD4	UBAC2	HEXB	RHEB	GSTO1	ARL6IP5	PNISR	ANXA5	PCLO	NINJ1	MRC1L1	APOC2	DHRS7	SLC8A1	TMEM251	SMCO4	FAM133B	NDRG2	NAIP	NPM1	CCL3	SEMA4D	LILRA2	ATG7	RPS28	RAP2B	ASAP1	RASGRP3	H3F3B	SQSTM1	SLC25A6	SPNS3	C9ORF16	GSTM3	FOLR2	CEBPB	RP11-343N15.5	SUCNR1	MGST3	DOCK8	SAMD4A	CPED1	CYTH3	FUOM	IFI16	MBNL1	SLC25A5	AGR2	KLF2	TPM1	RGS18	IL13RA1	CTNND1	LPIN2	RP11-439A17.7	CD302	LINC00671	S100A8	CYBA	SFXN3	ATP6AP1	ACSL1	WDR74	XBP1	TMIGD2	RPN2	COX6C	ACER3	AP000439.1	CSF2RA	WLS	SAT1	LUC7L3	USP53	ZFP36L1	SYTL3	DDX17	ATP1B3	PPP1R10	SDSL	ADK	CD36	PRKCA	DFNA5	RAB13	SERF2	LIMS1	CALM1	CHIT1	PLAT	SPIRE1	ARGLU1	GABARAPL1	AP005530.2	MARCH1	RPS2	IQGAP1	LINC00936	GGA1	MDM4	LPAR5	LDHA	SMPDL3A	KIAA1147	TNFSF15	HSPA1B	TWSG1	TRIM22	BRI3	NDUFB2	CD58	ABCC5	SLC40A1	FAM50A	EMB	PTPN14	GALNT1	FOXN3	CXCL16	PPDPF	MAML1	CYTH4	BOD1L1	CTSZ	SNX24	C12ORF75	AP1S2	PLEKHO1	SON	CD68	CNPY3	TGFBR1	ITGAM	MFSD12	RPS12	TLR2	GUK1	GPX4	DEPTOR	FCHSD2	TAL1	PDK4	RPL39	GIMAP8	C1ORF63	CFD	CTTNBP2	ANKRD44	RPL36	SIRPA	RBM39	PEPD	IGSF6	C1ORF54	ELL2	SPINT2	CTA-29F11.1	CITED4	SNCA	HCG22	ADRB2	MRC1	SERPINB9	ZYX	ID2	PNRC1	ACAA2	CD86	CCDC50	TMEM154	ARHGAP21	NENF	MTDH	GIMAP7	TRA2B	N4BP2L2	SLC15A3	CSGALNACT1	DYNLT1	HLA-DMA	IFT74	SPNS2	PI4K2A	MYO1F	CTA-250D10.23	RPL14	BTG2	LTA4H	NCKAP1L	SYT6	HSPB1	CHD7	TYROBP	BLOC1S2	RPL12	TXNRD1	CDKN1A	TNFRSF21	CORO1A	SRSF7	PCDH12	MIF	HSPA1A	PEBP1	ENTPD1	TBC1D9	GAS6	GALE	RHOC	C1QB	GOLIM4	CAPZB	RPS5	PPAP2A	FZD2	SYT17	RBM19	NRIP1	RPL8	CD69	SRGAP1	BCL6	SLC31A2	GPBAR1	TIMP1	GLA	RELB	PTAFR	PMEPA1	CEBPA	COX7B	C6ORF62	CD300A	FCER1G	NME1	C1ORF85	NUDT3	NDUFS5	AFF3	GPX1	CD48	MTUS1	FAM195A	LAGE3	ATP6V1B2	COX7A2	NCK2	RPL10	ABRACL	POLR2L	PRELID1	VASH1	AP1B1	NAGLU	RHOQ	CLN8	COX7C	JMJD1C	METTL7A	FERMT3	TLR1	ABCC4	RP1-249H1.4	AKR1B1	HRH1	GNAS	SCAMP2	ROMO1	CD59	LEPREL1	CD180	SRRM2	CDS2	KDM7A	RPL28	RGS19	WASF2	PLEKHF2	CIRBP	GK	PYCARD	PPM1K	YBX3	LYL1	TNFRSF1A	SRI	HINT1	PKM	ERP29	AIG1	RPL7	APLP2	TLR6	OST4	COX5A	SH3BGRL	ATP6V1D	TP53INP1	TRAF3IP3	CD33	RALGAPA2	MYCBP2	FCGR1A	DENND4C	PREX1	LRRC4	KIF20B	RP11-312O7.2	RASAL3	ATP6AP2	APPL2	PPA1	NEU1	TNFRSF25	ST13	FNIP2	SIPA1	LY96	SMAP2	P2RY6	HP1BP3	PALD1	NDUFA1	HM13	USMG5	RASSF8-AS1	TNRC6B	GLUL	ATP6V0D1	TMEM70	TXNDC17	OFD1	MIS18BP1	PIH1D1	PLAUR	IL16	COX8A	MPEG1	MMP2	DNAJC10	CHD9	AKIRIN2	TMEM52B	INPP5D	LDHB	NDUFA4	ZSWIM6	BLVRB	CHMP4B	ARHGDIB	RAB3IL1	RPL15	AXL	PHB	RERE	CTSA	PPP1R14B	EMID1	MAP4K4	B3GNT5	KIAA0226L	F2R	CAST	NME3	FAM13A	HIGD2A	SLC15A2	MMRN1	PTPRC	HCK	AC006129.2	GNB4	TMEM123	TMEM66	GSTM2	TCEB1	TLN1	KCNQ1OT1	MRC2	SNX18	ARPC5	ABCA1	PHPT1	COX6A1	PICALM	MRPL41	DGKZ	POMP	ALKBH7	UBL5	PLA2G16	DYNLL1	RTCB	RPS9	MDH1	EGFL7	GIMAP5	RHOG	TRIM38	NAV2	AC074289.1	BLNK	C20ORF27	GRINA	RNF213	RPS7	GPR137B	AP2S1	HIST2H2AA3	TPP1	TXNIP	ATP6V0A1	RP1-18D14.7	AFF1	TECR	OAS1	DNPH1	C10ORF128	GIMAP6	RPSA	FILIP1L	PDXK	SSR1	PIK3R1	NR4A2	SLC43A2	RDH11	GNA15	NCKAP5	ARHGAP12	GTF2I	CTSC	FMNL2	SCARB2	FUS	EIF5A	RPS8	RTN4	ZNF689	PRDX6	SOD2	USP15	SNORD3B-2	LRRC8C	AL592494.5	LAMTOR5	KDELC2	ITGA9	TNF	RPL41	SENP6	SIPA1L2	SESN3	SH2B3	NLRP3	TBCA	EEF1A1	DUSP6	RPS4Y1	STK17B	ITGB1	LMO4	ACTR2	BAZ2B	CCL2	CTSB	PCED1B	RPL35	DOCK4	PELI1	RPL5	UQCR11	ZFHX3	COX4I1	GNAI2	ATP2C1	CCL4L2	HPGDS	ZRANB2	YWHAZ	SALL1	ELMO1	SKIL	TIMP2	DHRS9	TLN2	FAM26F	PLEK	KIAA0141	FMNL3	REEP4	PTTG1IP	LYST	KIAA1551	GNPDA1	RPL37A	SNRPD2	UQCRB	C3ORF58	ST6GAL1	ATP5E	ALDH2	IL10RA	CLIC1	RHOH	ARHGAP22	RPL10P9	RPL19	LRRC25	RCSD1	TET2	ZNF280D	DISP1	MYL6	RPLP2	C19ORF70	IER2	ITGAV	FOSB	SEC61G	NAV3	PPIA	PKN2	TMSB4X	RPS16	GM2A	COX6B1	SCARF1	NMRK1	DIP2B	HHEX	MFSD1	SERBP1	SEC61B	ENC1	RYR1	TM6SF1	SF1	POLD4	HIF1A	UCP2	RBM3	CECR1	SPRED1	CHI3L2	GAK	MAML3	HSPD1	RPL7A	KANK2	MED12L	ZNF652	GRN	ABI3	SELENBP1	MTCO1P12	ATP5G3	ARRDC3	SLC25A3	BIN1	FEZ2	BRD3	TUBA1B	ARHGAP4	SP100	ATP1B1	TACC1	PHF3	PLCB2	SLC29A3	ALDOA	EID1	KLF6	RPLP0	RPL38	PNN	ZEB2-AS1	DIP2A	RPL31	PFDN5	EIF4A1	IGSF10	FGF20	CCR1	LY86	NISCH	ME2	FAM60A	AES	FLI1	PSMA7	YIPF4	OSBPL11	ATP8B4	ATP5MG	UBC	NRP1	C15ORF48	HS3ST1	TM9SF2	GATAD1	SAMHD1	IRF2BP2	IKBKB	TOP1	ATP5F1E	SNHG29	TNFAIP8L2	TPI1	RACK1	C17ORF62	RP11-536K7.3	ITGB2	PDLIM2	MPZL1	ARHGEF6	LRMP	ADCY7	HSP90AB1	ENG	GALNT10	SETD2	SYK	MB21D1	CACNB4	MPHOSPH8	CASP1	HMOX1	H3F3A	DAAM1	CARD9	S100Z	MSI2	NEAT1	CMIP	TNRC18	PLCG2	SF3B1	AC004086.1	PRDM1	ZDHHC14	TMPO	RP11-83A24.2	GNG5	AHSA2	ELF2	RP11-489O18.1	FNBP1L	BST2	CEBPD	PAQR8	DAGLB	MOB1B	MT-RNR1	HRH2	CHD1	ELK3	CCNL1	PHF20	ZNRF2	HNRNPH1	PTGS1	SERPINB6	ERCC1	CD44	NPC1	ATP5MC2	MLEC	TTC14	KIAA0247	STK4	PPP1R18	LILRB4	MT-RNR2	ZNF791	SLC38A2	ZMYND11	ZNF24	NABP1	RPL23	NASP	ASH1L	G0S2	RBMX	GIMAP2	ENO1	UBAC1	EPC1	WAS	CD99	MACF1	PSIP1	FRMD4B	PJA2	RP11-349A22.5	SH3BP2	IVD	JUN	ATRX	RSAD2	TMEM50B	FFAR4	RIN2	GLRX	OGFRL1	PHIP	CPVL	BTG1	RBM6	PARP14	QPRT	UBB	CCDC88B	KLF3	TCF4	IL18	PFN1	H1F0	SETX	XAF1	VSIG4	HAVCR2	XRCC5	RICTOR	ROCK2	EVL	YTHDC2	RP11-552D4.1	LAIR1	MSRB2	ZEB2	DNAJB1	CCDC23	GPBP1	TBC1D22A	NAGA	NSD1	RCBTB2	CXORF21	SMURF2	CNOT2	KIAA1598	ARHGEF40	LEPROT	DAZAP2	HIST1H2AC	NKTR	RP11-386I14.4	MILR1	GADD45B	CCDC88A	GOLGB1	ACAP2	TRIM73	MIR142	CD2AP	SSR4	KMT2E	CITED2	EIF4A2	TGFBR2	SPRY1	TNFRSF1B	SRRM1	CENPC	ARID1A	ADRBK1	ZNF217	TSPAN3	SCAF11	HELZ	AHCYL1	TGOLN2	ATF7IP	CMTR2	UBL3	PRPF4B	CRYBB1	AKAP13	ATF6B	LARP7	PPIG	HSD17B11	SNX13	CCS	ATF6	FAM212A	STK17A	NCOA4	LAP3	TMEM59	YPEL2	RBM5	HERC5	IFIT2	SEL1L	PRMT2	BROX	TMEM107	RSRC2	DIAPH2	CLK1	TOR1AIP1	THUMPD1	RSBN1L	IDH2	BPTF	KDM5A	SRSF5	DDX46	C1ORF56	IDI1	ARRB2	ZNF644	BCLAF1	DDOST	LUZP1	IFIT1	NSL1	DDX24	CD46	ORMDL1	SAMD9	PABPN1	IFI44L	KMT2A	NCF4	FOS	EPSTI1	VPS13C	COMT	OCIAD1	NFIC	IRF2	ZCCHC11	JUND	ETNK1	RNASE1	ZNF207	NT5C	SPEN	TMEM179B	MIA3	HIST1H4C	PHF14	APPL1	TAF7	NUCKS1	CFLAR	NRD1	ZNF148	CH25H	EBI3	EIF2AK2	NFKBIA	MCL1	SAMD9L	SRGN	FPR1	CXCL10																																																																																																																																																																																																																																																																																																																																																																																																																																																																																																																																																																																																																																																																																																																																																																																																																																																																																																																																																																																																																																																																																																																																																																																																																																																																																																																																																																																																																																																																																																																																																																																																																																																																																																																																																																																																																																																																																																																																																																																																																																																																																																																																																																																																																																																																																																																																																																																																																																																																																																																																																																																																																																																																																																																																																																																																																																																																																																																																																																																																																																																																																																																																																																																																																																																																																																																																																																																																																																																																																																																																																																																																																																																																																																																																																																																																																																																																																																																																																																																																																																																																																																																																																																																																																																																																																																																																																																																																																																																																																																																																																																																																																																																																																																																																																																																																																																																																																																																																																																																																																																																																																																																																																																																																																																																																																																																																																																																																																																																																																																																																																																																																																																																																																																																																																																																																																																																																																																																																																																																																																																																																																																																																																																																																																																																																																																																																																																																																																																																																																																																																																																																																																																																																																																																																																																																																																																																																																																																																																																																																																																																																																																																																																																																																																																																																																																																																																																																																																																																																																																																																																																																																																																																																																																																																																																																																																																																																																																																																																																																																																																																																																																																																																																																																																																																																																																																																																																																																																																																																																																																																																																																																																																																																																																																																																																																																																																																																																																																																																																																																																																																																																																																																																																																																																																																																																																																																																																																																																																																																																																																																																																																																																																																																																																																																																																																																																																																																																																																																																																																																																																																																																																																																																																																																																																																																																																																																																																																																																																																																																																																																																																																																																																																																																																																																																																																																																																																																																																																																																																																																																																																																																																																																																																																																																																																																																																																																																																																																																																																																																																																																																																																																																																																																																																																																																																																																																																																																																																																																																																																																																																																																																																																																																																																																																																																																																																																																																																																																																																																																																																																																																																																																																																																																																																																																																																																																																																																																																																																																																																																																																																																																																																																																																																																																																																																																																																																																																																																																																																																																																																																																																																																																																																																																																																																																																																																																																																																																																																																																																																																																																																																																																																																																																																																																																																																																																																																																																																																																																																																																													
HUMAN_MICROGLIA_TRANSCRIPTOMICS	OLAH_2020	RANKED		STMN1	HMGB2	KIAA0101	HIST1H4C	TYMS	H2AFZ	PCNA	UBE2C	TK1	AURKB	HMGN2	MKI67	TOP2A	CENPF	TUBB	ZWINT	SMC4	BIRC5	CLSPN	NUSAP1	H2AFV	PTTG1	RRM2	H2AFX	FAM111A	TUBA1B	CENPM	APOLD1	EZH2	TMEM106C	GTSE1	CDK1	PRC1	CKS1B	TCF19	PTMA	SLC25A37	CDCA3	HELLS	C21ORF58	ORC6	S100A4	HMGB1	S100A8	HMMR	UBE2T	CCDC34	DONSON	CENPU	KIFC1	FAM111B	RAD51AP1	DUT	GGH	NASP	DEK	CKS2	RPA3	GMNN	FEN1	LMNB1	CARHSP1	MAD2L1	PKMYT1	CKAP2L	NCAPG	E2F1	SGOL1	RNASE2	LGALS1	UHRF1	TACC3	CEP55	LPAR6	PPDPF	CDC20	PLAC8	CENPK	CDKN3	MCM3	CDKN2C	GINS2	WDR76	ATAD5	WHSC1	MZT2B	ARHGAP11B	RFC4	CDCA5	ESCO2	SMC1A	DHFR	BUB1B	POLR2J3	TUBA1C	HIST1H2BH	ASF1B	TPX2	CCNA2	SMC2	IQGAP3	CDT1	ANP32B	TMSB10	SKA2	CCNE2	HMGB3	ASPM	S100A9	ATAD2	CKLF	RHEB	SIVA1	STRA13	DNMT1	NDC80	CBX3	NUCKS1	UBB	TUBB4B	CDCA8	KIF22	SAC3D1	NKTR	YBX1	ARGLU1	RRM1	HP1BP3	DBI	RCCD1	FUS	GAPDH	CENPW	CCNB1	PPIA	NME4	CKAP2	KIF11	FABP5	MND1	BARD1	NUF2	NDUFB1	MCM4	VIM	EEF1B2	COX8A	FBXO5	SLC25A5	HNRNPA1	FANCG	LSM5	SNRPG	CDKN2A	BRCA2	PBK	KIAA1524	RAN	MELK	XIST	CENPN	RMI2	DNAJC9	WDR34	RPS20	PSMC3IP	LINC00685	CCNF	AP2S1	KIF20A	ARHGAP11A	BLOC1S1	CHAF1A	RBM25	SRSF7	MS4A6A	CCDC14	MNS1	KPNA2	FOXM1	UQCRQ	CCNB2	THUMPD3-AS1	LSM4	MCM7	SNRPE	USP1	DEPDC1	ANLN	DTL	SRSF2	PSIP1	KIF2C	PFN1	CENPA	FANCI	SERF2	RANBP1	LINC00969	HINT1	BRCA1	SPC25	SF1	ACYP1	ZFP36L2	PCSK7	CHEK1	CALM3	CDC45	NAA38	TROAP	ZGRF1	SHCBP1	MCM5	NDUFA6	FANCD2	HAMP	C16ORF59	SPAG5	UBE2S	NPC2	NRM	KIF18B	POLA2	GTF2H2	SKA3	SLFN13	MXD3	RECQL4	C9ORF142	MUM1	RPSA	TMPO	MCM8	GINS1	NCAPD2	CLEC2B	LSP1	CEP152	CIT	SNRPB	CASC5	CRNDE	RAD54L	SGOL2	CDCA4	DLGAP5	MCM10	SLBP	SMC3	ERV3-1	PSME2	SRSF10	RFC3	H3F3A	PARPBP	MZT2A	MYBL2	CHD9	MIF	FCGBP	UQCR10	RFC2	PAQR4	C1ORF162	HINT2	GINS4	CALM2	SYNE2	UQCC2	ZNF367	RPS27L	PSMA3-AS1	E2F2	TRA2B	SNRNP25	HNRNPH1	CDK2	LIG1	PAICS	ACVR2B	SUMO2	ATP5J2	MACF1	CCDC189	HIRIP3	DIAPH3	ENTPD1	TUBG1	POLQ	APOC1	SKA1	E2F7	SLC29A1	PSMB9	ANKRD36C	NCAPD3	GPSM2	APITD1	CENPE	DSN1	MT2A	ANAPC11	PLCG2	RNASEH2A	HIST1H3B	FADS1	KMT2E	MYBL1	RAD51	GTF3A	MCM6	GGCT	CENPH	RNF213	SVIP	LDHB	CAPG	TRIM56	KIF20B	MYO1F	SLC2A4RG	POGZ	C3	SET	C12ORF75	UPF2	BAX	S100A10	KIF23	CHCHD2	ELMO1	CENPQ	DTYMK	MAZ	HNRNPDL	HNRNPF	PPP1R3E	PARP14	RBP7	HNRNPA2B1	USMG5	HAUS5	TMA7	ASRGL1	C19ORF53	ACOT7	CCP110	CACYBP	H1FX	CDCA7	ATP5J	MIS18BP1	PARK7	SNRPF	TIMELESS	HOMER1	CMB9-22P13.1	CHI3L1	ELMOD3	KPNB1	ATRX	MDM4	SMC1B	MIS18A	CLN6	LDHA	ATXN2	EPM2AIP1	PNN	CDCA2	HIST1H2AG	COX20	PKM	MRPL34	KIF15	NEURL1B	FAM26F	MYL6	COTL1	NDUFB11	WDHD1	LSM3	HERC5	UQCRH	CCDC18	ANP32E	SRSF6	ESPL1	DNMT3B	ARL2	ARL6IP6	ARHGAP21	RBX1	A1BG	PA2G4	BANF1	MRPS21	SCML1	CBX5	GNG5	FIGNL1	LYZ	SEPT8	DLEU2	NENF	HAT1	PDCD5	TRIM59	NEXN	RWDD1	C17ORF89	TMEM14C	WDFY2	KNOP1	TRIM33	SRP9	VPS29	SLC38A2	LSM2	SUPT16H	HMGN3	HAUS2	BRIP1	DCTN3	PRIM1	LAMTOR2	DOCK4	DDX46	SLC20A1	AKAP10	RTP4	C14ORF2	AC074289.1	HPS4	MPHOSPH9	SLF1	LMF2	DDB2	RCC1	KIAA1841	GATAD1	OAS3	ARL6IP1	RAD51C	NPM1	DCTPP1	AASDH	AC004951.6	RAB27A	TTK	TBCA	SCAPER	POLD1	IFI27L2	PPIG	TTC14	GGNBP2	FNBP4	MPC2	FAM72B	NSD1	S100A6	CLEC2D	DERA	POLD3	NUP210	C1ORF228	SRSF11	NCAPH	MBD4	PRDX2	COX5A	ATP5O	PCM1	NUDT1	OIP5	C19ORF66	ADPGK	ZNF791	AHSA2	RACGAP1	TTF2	H2AFY	WDR90	MYEOV2	MRPL17	MMS22L	TNFRSF11B	PABPN1	POLR2J	SAMD9L	ERH	CAMTA1	OLFML3	ERP29	FXYD5	NDUFB2	XRCC6	TMEM230	BCL7C	RBBP4	FOXP1	CDC6	COA1	MGST3	C6ORF48	MED31	DDX11	ELF2	CENPT	RERE	HMGN1	PRPF38B	RBBP8	ISOC1	NAP1L4	CASP2	PXMP2	CENPL	RPL22L1	ATPIF1	TIMM8B	DNA2	CEP295	ITGB3BP	C19ORF43	ATP1B3	POC1A	ZNF207	TMEM14B	OST4	PHPT1	CAND1	MAGOHB	GJC1	MASTL	SLC1A5	NAP1L1	NCAPG2	EIF4EBP1	SNRNP27	LMNB2	PET100	NHLRC3	FAM122B	HIST1H1D	MRPL23	CENPJ	SUMO3	TCOF1	NDUFA2	CELF1	SMG1	ABHD3	CHAC2	NFATC2IP	COX7B	RBM39	KNTC1	POLE	EXOG	TNFSF10	RPL39L	COMMD4	RAC2	NFX1	POLE4	DMC1	IMPA2	NDUFA12	MORF4L2	MRPL51	TRA2A	TRNAU1AP	CMTR2	CLN8	SETD5	CEP112	COX5B	CDK2AP2	HADH	ATP5H	COPRS	BRD2	HNRNPM	TMEM97	RSBN1L	RFC1	BUB3	MAD2L2	HNRNPR	ARHGEF39	PHF19	HIST1H3H	BACE2	LUC7L2	CXADR	TNRC6A	ARF6	SFXN1	GLO1	CNOT1	ST14	RGS18	CDC25C	SPC24	HJURP	JADE1	DST	WHSC1L1	HNRNPAB	RSRC2	CCDC167	INAFM1	NPFFR1	NDUFS8	NCL	SNRNP200	LINC00116	LUZP1	FNIP1	GUK1	NMT2	ATG16L2	PRAF2	VMA21	GNAI2	PKN2	AAK1	PRKCA	NTAN1	MSL1	MCUR1	IDH2	PRKDC	ARL17B	CSNK1D	NMT1	STX16	RHOT2	TCERG1	SPATA33	SNRPD1	GCC2	PCBD1	ZNF22	SMIM4	HAUS8	TRAPPC1	DYNLT1	PGP	CEP128	EFCAB2	CNTRL	RFX2	EIF2AK2	TOPBP1	CXORF21	TPR	PAK1	PAFAH1B3	SRSF3	MIR4458HG	TMEM54	MVK	MSH6	ZMAT1	NUP107	CLK4	MTRNR2L11	GAS2L3	HNRNPL	WSB2	SUZ12	ZDHHC12	ITGB1BP1	ITGAE	ILF2	TMEM258	ZNF669	C1ORF112	NR2C2AP	FANCL	TXNDC17	CCDC88A	OXR1	CCDC66	USP8	SRRM2	INTS6	VRK1	MRPL27	UBE2G2	ZNF75A	NUP50	ACTN4	TMUB1	ZWILCH	TCEB2	POLD2	ARF3	POLR2I	PSMD5-AS1	PRR11	KANK2	DOCK8	GEN1	SPATA5	RBBP7	NUCB2	CENPP	RBM17	TMEM160	TAOK1	COA6	RABGAP1L	MSH2	DHFRL1	C9ORF69	PABPC1L	RBMX	ZNF724P	TMEM109	CPSF7	HLTF	PRMT2	KCNJ3	ANKRD36	ANKRD12	DHODH	GCHFR	WBP5	BTBD6	ATP5I	PDS5B	SIMC1	PSRC1	FAM161A	ANAPC15	TMEM80	MRPS6	LNPEP	PNKP	TRPC4AP	ABR	BDP1	THAP7	CARD16	ZNF37A	RBM4	RASGRP3	FARP1	RAD9A	MYO9B	RTTN	METTL17	SLC16A1	EPB41	MRPL37	IMMP1L	NAPEPLD	GPS2	AC013461.1	PRTFDC1	KNSTRN	VSIG10	GTF3C6	COX6C	TSTA3	HYLS1	CLECL1	WEE1	MTF2	AHI1	PSMC3	PSME1	CLEC11A	AK3	HCFC1R1	CCDC109B	ITGB2	MUTYH	SAE1	IPO9	WDR62	PTMS	HDDC3	XPO1	HPRT1	NDUFC2	SASS6	MESDC2	TACC1	BOD1L1	TUBB2A	RASSF4	GALNT10	EYA3	BCO2	PILRB	LPCAT1	WRAP53	PIN4	ABRACL	ADAR	ACAA2	C1ORF35	PRADC1	ATXN7	ECHDC2	BOLA3	MMAB	KXD1	STT3B	ZNF570	POLE3	SLF2	UBE2E3	CASP8AP2	RAB23	YWHAQ	PRPF4	CYB5A	HIST1H4J	SEPW1	CTD-2246P4.1	SMIM19	BOLA2B	BRD8	NIN	SUGP2	PTBP1	CYTL1	UPF3A	TMEM106A	DNM1L	FAM72A	UBALD2	PSMB8-AS1	NDUFB3	LPCAT4	E2F3	SUN2	ZDHHC6	PLCXD1	BTG3	BDH1	PIGX	RFWD3	SSRP1	PDIA4	HNRNPA3	HNRNPH3	SPHK1	GIMAP4	RBL1	MDK	CEP57L1	IFI16	UBL4A	TAGLN2	PSMG1	GLRX5	ACADVL	ANKRD39	MGMT	INPP5K	TIMM21	HILPDA	TGFBI	ETV5	HSPB11	CPSF2	HYI	DCK	AKAP7	PXMP4	N4BP1	DERL3	TXN	SSX2IP	HNRNPUL1	SAAL1	TIFA	PPA1	HOOK2	TUBGCP5	MON2	CSAD	XRRA1	ISYNA1	SCLT1	CCDC150	SIGMAR1	MCM2	CARD19	FCF1	C3ORF14	GBP3	MYL6B	VBP1	COX6B1	ATOX1	TFDP1	CCR1	CKAP5	GMFG	UBR7	NDUFB6	EED	THAP11	CSNK2B	SNX20	MINOS1	DIAPH1	CHTF18	SF3A2	NDUFB7	LBR	GALNT2	KLHL42	BCDIN3D	NDUFA3	NUP62	DOCK7	ERI2	TAOK2	VDAC3	SAMD1	STIM2	CENPC	SYMPK	CHERP	CDKN2AIP	CNPY2	ACAT2	STX2	COX17	POLR2K	MRPS15	PLXNC1	MYCBP	HAUS1	CSTF3	NFATC2	PDPK1	PARP2	RAD23A	FAM129A	TMEM18	HDDC2	TRIP13	FN3KRP	RPE	ELP6	EMP3	RMI1	CMC1	SNRPD2	TPGS2	FKBP3	DHX15	CGGBP1	DPY30	ERC1	HN1	PHB	SNRPD3	PASK	PRKX	MBNL1	U2AF1	BAZ1B	ARID4A	POLR2D	NONO	IFI27L1	FGD5-AS1	ALYREF	DGCR6L	TMEM87A	RNF145	C19ORF81	FNBP1	CCDC53	C19ORF48	STAU2	ICE2	TNFRSF10B	PPM1G	SP100	IQGAP1	DKC1	GPR82	SPDL1	RDX	MEA1	HIGD2A	NDUFS5	MARK2	ZBTB44	PFDN6	ATXN2L	PLEKHH3	CEP97	EIF5A	ITGAV	WBP11	NABP2	TAF11	AK2	EWSR1	ICT1	ZNF726	CALU	MORN2	CEP192	MTERF2	PDS5A	U2AF2	LINC01184	SRSF1	GSS	ZC3H18	KIAA1715	GUSB	TRIM65	ACTL6A	SNAPC5	KDELC2	KIF5B	PRPF19	IFIT5	CHCHD1	PLXNB2	MOV10	SNX10	HACD3	PKNOX1	C19ORF25	MAPK1IP1L	C14ORF1	BCL2L12	AP1G2	DNAJC8	QSER1	RANBP9	SMIM3	CHEK2	DCAKD	SLC43A3	MPDU1	C6ORF1	HMGXB4	SLC16A1-AS1	PRIM2	RBM26	CNTLN	NFIA	ARMC8	RGP1	C12ORF45	PARP1	MZT1	BRI3BP	PPIH	MTX2	CLASP1	CEP76	EEA1	UBE2N	IRS2	TMEM189	C14ORF142	NUP155	SMC5	FAM213A	MMD	MTHFD1	HPSE	MYO19	TMEM237	CMC2	NUDCD2	IMPDH2	EFCAB11	TOP3A	RPAP3	PRPSAP1	DNAJC1	APAF1	PTBP3	CDC16	TTC17	PMM1	NSMCE4A	KHSRP	SLIRP	SLC1A4	GLA	RNASEH2B	MT1E	PTPRN2	CHD4	NHP2	TIMM10	MRPL52	UCHL5	PIGQ	DHX40	KIF1C	NDUFA1	RPA1	DYRK4	SMUG1	CTA-204B4.2	TRAF3IP3	NUMA1	ZKSCAN1	FAF1	EXOSC3	RBM23	PNRC2	RALY	LMO7	FAM98B	FAM110A	CDC25B	STRN	HNRNPD	ILVBL	MB21D1	ROMO1	XXBAC-B135H6.15	GSTP1	CDK5RAP3	MAVS	ANKRD49	SRRT	SPG7	DNAJC15	RTF1	GAK	CHD1	FDPS	VPS53	SPIDR	RPS6KA5	SFPQ	S100B	SDF4	NEDD1	TOMM5	CNIH4	CHTF8	SSH2	PHIP	USP14	PAG1	MED4	ENO1	SLC25A11	LGALS3BP	PET117	DPM2	CHPT1	MARCH3	AMFR	SLC37A4	TCIRG1	ANKRD10	PPIF	PSMB8	CCND1	PIAS4	DPYD	PLEKHO1	EPSTI1	TIMP1	HDAC1	JMJD1C	SLC8A1	RNMT	CDK19	KMT5C	EIF5B	ADAT1	TUBGCP3	DSE	CISD2	HTATSF1	POLR3H	RASSF7	CCAR1	PARP6	IAH1	NUFIP2	P2RX7	FADS2	CEP83	CD3EAP	BLM	MPPE1	ARID4B	SREK1	SUSD3	MRPL13	STAG1	FAM32A	S100PBP	MCMBP	ASXL2	CDK11A	PUM1	METTL12	DDX56	UBAP2	DNPH1	RAB8A	FES	BRD3	MTA2	GCSH	SAMHD1	PTS	IER3IP1	RMDN1	ZNF652	PYGB	WAC-AS1	C22ORF39	C16ORF13	RNASEH1-AS1	CEP170	PTP4A2	C12ORF43	TBC1D10B	POLA1	EXO5	ZCRB1	PFDN1	GAMT	PIDD1	VTI1B	SIGIRR	MRPL18	EXOSC8	SNX27	PDZD11	ISCA2	SCRIB	LSM7	FRMD4B	EBP	MRPS14	ZNF32	KMT2A	BPTF	UPF3B	MRPS34	ANAPC5	CTDNEP1	TKT	CSE1L	SUDS3	MRPL3	SLC9A9	DNAJB14	ASB8	ZBTB8A	TNRC6C	APOBEC3C	TLR4	NXF1	WDR6	IFI44	PRKAG2	NFATC3	VPS16	C11ORF1	PAXIP1-AS1	DHX58	AIDA	NUDT15	AIFM1	PGM2L1	BABAM1	SRRM1	OPN3	TRIM22	THOC7	SPATS2L	SLC39A7	RPS6KA1	TXN2	CRELD2	RNF167	BAD	DGKZ	FRG1	LMO2	AP006222.2	FAAP20	FAM96A	GANAB	LRRCC1	LYRM2	TIPRL	ERCC4	STAB1	SSNA1																																																																																																																																																																																																																																																																																																																																																																																																																																																																																																																																																																																																																																																																																																																																																																																																																																																																																																																																																																																																																																																																																																																																																																																																																																																																																																																																																																																																																																																																																																																																																																																																																																																																																																																																																																																																																																																																																																																																																																																																																																																																																																																																																																																																																																																																																																																																																																																																																																																																																																																																																																																																																																																																																																																																																																																																																																																																																																																																																																																																																																																																																																																																																																																																																																																																																																																																																																																																																																																																																																																																																																																																																																																																																																																																																																																																																																																																																																																																																																																																																																																																																																																																																																																																																																																																																																																																																																																																																																																																																																																																																																																																																																																																																																																																																																																																																																																																																																																																																																																																																																																																																																																																																																																																																																																																																																																																																																																																																																																																																																																																																																																																																																																																																																																																																																																																																																																																																																																																																																																																																																																																																																																																																																																																																																																																																																																																																																																																																																																																																																																																																																																																																																																																																																																																																																																																																																																																																																																																																																																																																																																																																																																																																																																																																																																																																																																																																																																																																																																																																																																																																																																																																																																																																																																																																																																																																																																																																																																																																																																																																																																																																																																																																																																																																																																																																																																																																																																																																																																																																																																																																																																																																																																																																																																																																																																																																																																																																																																																																																																																																																																																																																																																																																																																																																																																																																																																																																																																																																																																																																																																																																																																																																																																																																																																																																																																																																																																																																																																																																																																																																																																																																																																																																																																																																																																																																																																																																																																																																																																																																																																																																																																																																																																																																																																																																																																																																																																																																																																																																																																																																																																																																																																																																																																																																																																																																																																																																																																																																																																																																																																																																																																																																																																																																																																																																																																																																																																																																																																																																																																																																																																																																																																																																																																																																																																																																																																																																																																																																																																																																																																																																																																																																																																																																																																																																																																																																																																																																																																																																																																																																																																																																																																																																																																																																																																																																																																																																																																																																																																																																																																																																																																																																																																																																																																																																																																																																																																																																																																																																																																																																																																																																																																																																																																																																																							
HUMAN_MICROGLIA_TRANSCRIPTOMICS	SUN_2023	RANKED		SPP1	KCNMA1	MTRNR2L8	HSPB1	AOAH	FOXP2	HLA-DRB5	SLC11A1	ARHGAP22	ESRRG	SFMBT2	SMAP2	P2RY12	HSPA5	FRMD4A	CSGALNACT1	INPP5D	HIBCH	HS3ST4	PTGES3	RNF213	HSPA1A	CX3CR1	ELMO1	MAML3	LRMDA	MSR1	MIS18BP1	SH3RF3	FYB1	F13A1	PTK2	PPARD	ITPR2	FKBP5	HSP90AB1	SRGAP1	HSP90B1	HSPA1B	TMEM163	IL18	RNF150	PTPRG	TIAM1	SDK1	SIPA1L1	ARHGAP24	SOX5	FGD4	CHORDC1	MYO1E	NEK6	EPSTI1	KBTBD12	CPED1	GPBP1	ANKRD44	BLNK	SSH2	TBC1D14	GRID2	IFI44L	CD163L1	LRRK2	GLDN	PRKAG2	MGAT5	CELF2	EML4	BCL6	GAPDH	CCND3	BNIP3L	ATM	ZBTB16	RNF149	CHST11	PKN2	TPRG1	HIVEP3	HSPH1	PKDCC	SSBP2	OXR1	DPYS	TBXAS1	MRC1	TGFBR1	CACNA1A	TMEM243	STAB1	MYO1G	SNCA	UST	ATP2C1	ALCAM	ADAM28	GBE1	PGK1	ADAM9	MANBA	MEF2C	LDHA	ST13	SLC8A1	FLT1	SCIN	RASGEF1C	EMID1	BMP8B	IRAK3	DOCK8	VEGFA	DDIT4	MRPS6	SORL1	SLC2A3	PLEKHG1	MSN	PTPN2	PPARG	NAV3	MGAT1	ZNF292	HSPA6	NPFFR1	CECR2	CD14	ARL15	PKM	STAMBPL1	GREB1	GSTO2	LDLRAD4	PADI2	DNAJB1	KDM3A	FKBP4	SESN3	TENM4	SLC9A9	P4HA1	RAD51B	GAS7	MED13L	HSPA4L	METTL7B	DNAJA1	DARS	IGSF21	NAMPT	RBM47	CGAS	MBOAT7	ATP8B4	DNAJB6	ELOVL5	SLC16A3	TNRC6B	ATP2B3	ITGA9	CDC42EP2	GPNMB	GLIS3	EGLN1	FHIT	FXR1	PIM1	CLEC5A	P3H4	ADAMTS17	FTL	ZFP36L1	P4HA2	CHSY1	ZEB2	AUTS2	ZBTB20	NFAT5	TRIM36	PICALM	CHAC1	PLCXD3	HDAC9	CERS6	SPRED1	SLC26A10	TMEM51	ADCY4	ATF5	UBE2D3	SND1	ENO1	ADGRE2	PARP14	LIMS1	ABHD3	MAML2	ARHGAP15	SDCCAG8	HNRNPU	MT1G	PPME1	CDH7	C15ORF48	DPYD	SUGT1	HK2	SNX29	ARHGEF10L	OR3A2	FGL1	DNAJA4	KCNV1	TBC1D5	FAM20C	CSRP2	HSPE1-MOB4	UNC5C	COPA	COL27A1	ST6GAL1	MPPED1	IL1B	SLC38A11	BAG3	SYNDIG1	PDE3B	HSPD1	TPI1	AGMO	PDGFA	TMIGD3	MIB1	ZMAT3	MBNL1	YEATS2	SIGLEC1	MITF	HSPA9	EGR2	FBN2	STARD13	BIN1	HSPA4	NMB	ABCB11	NEDD4L	CCL2	HIP1	INF2	ANO7	DIP2B	LHFPL2	CFAP161	TANC2	ADM	NUDT9	BNIP3	TPT1	PPP6R3	SLC41A2	AMER3	HNRNPA2B1	ERO1A	SPHKAP	EIF5	HIVEP1	RIN3	METTL21A	PREX1	PDK1	TBC1D22A	RTN1	DSCAM	GRIP1	KCNK9	PRSS55	MYCBP2	AHSA1	USP53	ZNF599	BCAT1	FNBP1	UBASH3B	NKAPL	FTH1	RASA3	GNAS	P3H2	RHPN2	SRGAP2B	UBQLN1	ANKRD12	CCT5	SRGAP2	CCL3L1	NAA16	FCGR2A	RUNX1	CNTFR	EIF6	ITGB3BP	RAMP1	C6ORF99	GDF15	CCL4	MLKL	SFPQ	CASP1	LAT2	B4GALNT4	MT1H	MRPL18	KHDRBS3	MORC3	FAM162A	GLIPR2	BHLHE41	BTBD11	C20ORF194	ELAVL4	TBC1D8	VLDLR	NUP210L	DNAI1	RAPGEF1	ENTPD1	CCT4	KIAA1109	CLK1	L1CAM	S100A9	FAM129B	KANSL1L	ZHX2	ABCC4	SNAP23	TBC1D4	SALL2	MCU	BAIAP2	HOOK1	PPP1R14A	PRKCH	CCL3	XPO1	CWF19L2	FAM149A	RAPGEF2	SQSTM1	CSF3R	PLCL1	PTHLH	RLF	THRB	ARHGEF7	CD83	CACYBP	MGAM	SYNE3	SYK	WWC2	TMEM176B	MFSD4A	LHFPL4	CBWD1	BACH2	HIST1H2AE	FHAD1	C4ORF3	PGM1	CPM	SLC16A10	TARS	UBE2B	ZNF654	LCP1	EIF4A2	BCLAF1	GALNT11	NRIP1	ZFP36L2	NUDC	BID	ETV6	GPR155	DISC1	RASGRP3	FAM43A	ABCC9	STIP1	PEPD	TAB2	USP15	ETF1	HIVEP2	CHRM1	ZFHX3	MDM2	CD84	IPCEF1	INSIG2	CALM1	CHD7	CORO1C	SPIDR	GNA13	ARHGAP18	C9ORF135	ABHD14A	LIMD1	CFLAR	PDXK	SEL1L3	PALD1	PRRX2	NEFH	MXI1	SLC25A36	BMP7	KLHL25	TCP1	SLC2A1	SOD1	CENPP	RIN2	SERPINE1	EIF2AK2	CXCR4	ATP2A2	RAB7B	FAM71F1	DPP6	ASH1L	CAMK2N2	SLC45A3	HCN2	IL6ST	ITGAX	GATM	PENK	ATXN1	SLC1A1	MCUB	ZC3HAV1	NEURL2	PTPRE	SEC61G	MKL1	ROR2	INTS6	IGF2R	TENM1	MCF2L	NHSL1	PLXDC2	HTR7	ICA1	KCNG1	LPL	SDR42E2	IFNGR2	DMKN	BHLHE40	H2AFY	RIT2	SKIL	SLC2A5	CBARP	MT2A	U2AF1	ATP13A3	IKZF1	NOP58	SLC25A18	NFKB1	PNLDC1	TGFBR3	STAC2	ZC3H12C	GBP3	REXO5	TEX14	RASA1	RABGAP1L	STAT3	CSF1R	DTL	PDGFB	ENOSF1	PXDN	TACC1	HTR5A	ARHGAP6	RAB42	ARHGAP31	CCSAP	SRSF10	GYS1	HIST1H2AC	JPH1	CCNH	LRRTM2	BCL2A1	FGF9	MBNL2	MMRN1	PFKP	NKRF	RTN4	FAM178B	GABRG1	KBTBD2	PSME4	CCT3	RAP1A	CYP39A1	MAP4K3	BIN2	GARNL3	APOE	PELI1	NCK2	CLIP2	A2M	HSPE1	MERTK	ABI1	EFCAB1	MAP3K8	MYO1F	PTGER4	ALPK3	ST6GALNAC3	VSIG10L	TCAF2	CA2	LIMK2	HS6ST1	IRF2	ATP5F1B	CAMK1D	SCARB2	CLDN5	MAP3K2	ETNK1	CKMT2	KRT86	SLIT2	SCARA5	TTC23L	PLEKHA8	HSP90AA1	PAPOLA	NFKBID	SOCS6	TGFB1	KCNT1	RAB11A	BTNL9	FOXN3	NFIA	AR	B3GNT5	TANK	PDGFD	MEF2A	ID2	CYP27A1	HMOX1	WAC	IQSEC1	POLB	TUBB6	CACNA1D	SFXN1	RANBP9	GADD45B	SRGAP3	ZNF763	WSB1	SRGN	DOCK4	KCNN4	ENO2	ABR	FUT11	C9	RAB3C	PLTP	DACT3	TXNL1	C12ORF75	DIO2	TPD52L1	NXF1	FGF11	IRF8	ZCCHC12	FZD5	NDUFA13	LHX2	YES1	MGAT5B	RPUSD2	CTSH	PAN3	CCNI	FBXL3	SPEG	RUBCNL	TSPAN4	YTHDC1	HPRT1	MBP	TMTC1	FANCL	SPOCK2	BCL11B	IRF2BP2	DOCK2	HSD17B1	ZFR2	BRWD3	CKAP2L	ABI2	SLC39A14	STAU2	UTRN	CFAP70	SLC38A2	ALDH1A2	BCAS3	GSTM2	VDAC1	IGLON5	NPY	UBE2J1	UGT2B17	ATP1B3	DBN1	KIF26B	RGS1	FAM129A	TRAF6	SNX3	GAB2	PHC2	PPID	RANBP2	L3MBTL1	UBA1	NAP1L3	SUMF1	VWA5A	PRKD1	FNTB	MAS1	ARID2	ADCY7	CSTB	CREB5	IWS1	UBR2	NAB2	MS4A6A	FCGBP	KCNE1	AMIGO1	APBB1IP	BEND6	TBC1D16	APP	PLPP2	AP4B1	SERINC2	PLOD1	PLIN2	OFD1	CXCL14	CHST15	TSEN15	TTC30A	PPP4R2	PDS5B	RAB11FIP3	HERC5	PFKFB4	NPAS4	TNFRSF10D	RILP	DST	CLIC4	KAT2B	LRIG1	SPTLC2	TCF25	IL1RAP	MORN2	ECHDC1	PKD2	NIPBL	AQP9	CBX5	S100A10	PGAM1	OTUD1	RAB37	MAD1L1	DENND1A	DRC7	ARID5B	RNF130	DPP3	RBAK-RBAKDN	RGS16	FMNL2	AK3	B4GALT1	PAM	IARS	SLC7A14	MT-ND1	ACSL4	OXSM	RRAGD	CHI3L1	RPL39L	BIK	TCTN1	JMJD1C	SYTL3	KLK10	ACIN1	SETD5	NAIP	PARP8	SERPINB9	RFC3	LCNL1	SPECC1	C19ORF18	SEC14L1	GABRB2	RAB36	CCNJ	SPON1	CCDC59	CCT6A	ANKRD34B	GBX1	PIANP	BRIP1	MFAP3L	CAMTA1	HNRNPH1	ATG7	AMBP	GLS	EPS15	PNRC1	NBPF20	NRG2	SLC38A1	SHISAL2A	CROCC	IER5	KMT2E	GNG2	COL23A1	GLUL	CD300E	VWA1	EGR4	INPP4A	SLC26A8	ZSCAN2	HSPA8	HPD	MGA	ANGPTL4	PDLIM4	KBTBD11	ASGR2	ZDHHC21	ZFP36	AP5S1	TWIST2	EFCAB7	AMOT	ACSL1	MARK3	SOCS3	OXSR1	BRD2	NRARP	DNMT3B	GLCCI1	ANKRD6	HK3	AZIN1	GTF3C3	MS4A14	NUPR1	LONRF3	BCL3	LYST	RASD1	FKBP10	ZNF83	CABP4	WIPF1	PMVK	FBLN2	PBLD	PARP9	SNCB	NLE1	SLC9A2	EPB41L2	CCDC181	IL18R1	FOXO3	ZFAND3	IFNGR1	GLS2	PHYHD1	LASP1	MPP7	PPP1R16B	ALPK1	PNISR	MECP2	SKAP2	VAT1	KCNK13	WNT10B	XG	STAG1	ELF2	DEK	UBB	ROBO1	CYR61	ABCG1	CAPS	AEBP2																																																																																																																																																																																																																																																																																																																																																																																																																																																																																																																																																																																																																																																																																																																																																																																																																																																																																																																																																																																																																																																																																																																																																																																																																																																																																																																																																																																																																																																																																																																																																																																																																																																																																																																																																																																																																																																																																																																																																																																																																																																																																																																																																																																																																																																																																																																																																																																																																																																																																																																																																																																																																																																																																																																																																																																																																																																																																																																																																																																																																																																																																																																																																																																																																																																																																																																																																																																																																																																																																																																																																																																																																																																																																																																																																																																																																																																																																																																																																																																																																																																																																																																																																																																																																																																																																																																																																																																																																																																																																																																																																																																																																																																																																																																																																																																																																																																																																																																																																																																																																																																																																																																																																																																																																																																																																																																																																																																																																																																																																																																																																																																																																																																																																																																																																																																																																																																																																																																																																																																																																																																																																																																																																																																																																																																																																																																																																																																																																																																																																																																																																																																																																																																																																																																																																																																																																																																																																																																																																																																																																																																																																																																																																																																																																																																																																																																																																																																																																																																																																																																																																																																																																																																																																																																																																																																																																																																																																																																																																																																																																																																																																																																																																																																																																																																																																																																																																																																																																																																																																																																																																																																																																																																																																																																																																																																																																																																																																																																																																																																																																																																																																																																																																																																																																																																																																																																																																																																																																																																																																																																																																																																																																																																																																																																																																																																																																																																																																																																																																																																																																																																																																																																																																																																																																																																																																																																																																																																																																																																																																																																																																																																																																																																																																																																																																																																																																																																																																																																																																																																																																																																																																																																																																																																																																																																																																																																																																																																																																																																																																																																																																																																																																																																																																																																																																																																																																																																																																																																																																																																																																																																																																																																																																																																																																																																																																																																																																																																																																																																																																																																																																																																																																																																																																																																																																																																																																																																																																																																																																																																																																																																																																																																																																																																																																																																																																																																																																																																																																																																																																																																																																																																																																																																																																																																																																																																																																																																																																																																																																																																																																																																																																																																																																																																																																																																																																																																																																																																																																																																																																																																																																																																																																																																																																																																																							
HUMAN_MICROGLIA_TRANSCRIPTOMICS	MATHYS_2023_1	RANKED		MCF2L2	AC120193.1	PRKCA-AS1	AC011933.4	PTPRG	ANKUB1	RAB11A	AP003086.2	AC044781.1	AC133919.2	TNFSF18	CCK	LINC00486	AC023051.1	ABHD15-AS1	AL513327.1	PAQR3	TG	PDE5A	AL133480.1	GALNT1	ANGPTL1	AC018682.1	USP39	FP700111.1	AC012150.1	MMP24	LCORL	NIPBL	MYO1E	SLC2A3	AC005726.5	ELMO1-AS1	PLXDC2	ARHGAP26-AS1	SHTN1	AC017101.1	PPARG	DOCK10	AC020611.2	RNF216	FAM177B	DYNLL1	TRIOBP	LPL	H2AFY	RPL41	AC006160.1	GRIK1	BEX1	AC087286.2	SNHG8	HDAC9	HINT1	GPR183	ADK	AP002336.2	CDK13	GAB1	ATG7	SRGN	TUT7	COX7C	VTI1A	FPR1	AC090579.1	AC136604.2	AC008731.1	HAMP	AC090833.1	Z83844.2	SLC25A3	C9ORF84	SLFNL1	PCM1	AL031280.1	B2M	AC069287.3	MAK	AL356805.1	AC008957.2	UTRN	ITGB5-AS1	COX6C	MIB1	ZNF565	WASF2	CRLF1	ATP8B1	DNMT3A	ARHGDIB	LINC00355	NR4A1	SPDYE3	TUBA1A	TMSB4X	OVOL2	ELP4	STMN1	TUBB2A	CCDC65	MKNK1-AS1	IWS1	GLDN	NDUFA4	AP001011.1	DPYS	AC009690.2	ATP6V1F	ZNF302	RNF130	TUBB4B	STX6	CACNA1A	RPLP2	USP3-AS1	SEM1	DOPEY2	RPL36A-HNRNPH2	HERC4	SMAD2	ZNF407	MAGEH1	AC015712.2	AL157938.3	CPED1	ANKRD11	DHODH	HIBCH	PDGFC	BEX3	CKB	AL139022.1	AC005695.2	SLC17A9	RNASEH2B-AS1	GANC	ALCAM	HIST2H2BF	NCOA7	AL157392.2	KRCC1	STARD13	ARID1B	AL513188.1	PLEKHG5	CHSY3	FLI1	TRAF3IP3	SLC35G2	SKAP2	KIAA2026	HS3ST4	PRRC2C	AL592295.3	SH3D19	AC022973.2	CCDC148	SAT1	TBC1D1	AC097376.2	GLYR1	MAML2	SRP14	AC074327.1	LHFPL2	UCHL1	AL365356.1	AC001226.2	CERS6	TRRAP	LRP4	CYP19A1	DCAF10	ZNF618	NLK	TUBA4A	AP002498.1	NRIP1	ATP5MPL	AC007192.2	DPYD	CLASP1	VAC14	RHOB	AL391839.1	CFTR	NT5C2	PTGS2	AP000311.1	HIVEP2	BICD1	KIAA1551	PIN1	SPDYE2	SPOPL	AL117381.1	CFLAR-AS1	ZNF638	ZDHHC3	FAM198B-AS1	GAPDH	ID2	ELMO1	GPATCH2L	ZNF451-AS1	IER3	PTPRB	MRFAP1	CEP350	BOD1L1	VGF	TTI1	ENTPD1-AS1	PRELID1	SMAD3	ZBTB7A	GTF2IRD2	XYLT1	C4ORF3	AC006547.1	MORC3	NOL8	H2AFZ	RGS1	HSPA12A	LINC01004	SLC10A7	PKDCC	FMN1	TRAF6	PCBP2	COMMD10	GK-AS1	AC023590.1	GUCY1A1	LINC00513	RPL31	CD74	CHD7	FTO	MLLT11	COPS9	ZNF195	CDK12	HBB	ITGAL	ITM2C	CLOCK	ZC3H12C	AL596218.1	GNAQ	AF127577.4	FILIP1L	AC066613.2	C4ORF45	WDR33	ENO4	CTNNAL1	ZNF814	CAB39	KIAA0232	MAP2	USP3	AL929472.2	YTHDC1	LINC02444	AC104316.1	FAM120B	RPS12	MAP3K5	CYCS	STAG1	PURPL	NAA38	TMED7-TICAM2	USP6NL	PHACTR4	COP1	DENND6A-AS1	AP005131.1	ASAP1	COX5B	EPB41	PCSK1N	AC025576.2	ZNF14	CD14	GNAI2	SAT2	PFKFB3	AC011092.2	SESN1	WDR81	HIF1A-AS2	CHGA	EIF2AK4	UBE2D3	HDGFL3	OSBPL3	G3BP2	AC068888.1	BTRC	TRIO	TCEAL2	CRACR2A	DSCAM	NDUFS6	LINC01344	TMEM131	KCNE1	AC138696.1	SLC8A1-AS1	KPNA4	CFLAR	UBE2E2	WNT2B	METTL22	AL022238.2	EGLN3	TAGLN3	TPP2	RPL34	LYPLAL1	DTNA	SLC22A17	INKA2	CD63	ATRN	AC090517.4	AC106729.1	ZBTB20	FOS	ERC2	AL162586.1	ABCC5	E2F3	AC100763.1	ATP6V0E2	TRIM52	MAPK10	TBXAS1	RPS19	LINC02316	TANK	ATXN7L1	AC069277.1	GEMIN7-AS1	ELK3	SASH3	SLC25A4	PHIP	LRRC37B	KDM5A	STPG4	ANKHD1-EIF4EBP3	MIR762HG	ERCC6L2	STX7	MRPS36	HIF1A	SLC30A9	RASAL2	PTCRA	LY6H	NUP160	SP100	CD69	PPIA	PEBP1	OGFOD1	PCP4	TUT4	OSBPL8	AC022146.2	CHGB	ARHGEF2	AC123768.3	RPTOR	PABPC3	TNFRSF25	MT-ATP8	KMT5B	AC092574.2	ARHGAP6	POGK	TANC2	ADGRG2	ADGRD1	ATP5MC3	ZC3H13	HEG1	CCDC125	RAP1GDS1	CTIF	PHACTR2	WWC2	CREB3L2	CBR3	COX7A2	SHROOM1	ZBTB1	AC005786.3	CALM3	HPCAL1	MECP2	TMEM181	AC022217.3	MIRLET7BHG	ARHGAP15	TTC17	AC103591.3	TPRG1	ABCD1	C16ORF45	SPART	BPTF	FAM196B	ERP44	RAB3GAP1	ZCCHC4	MYEF2	ABHD13	BEX5	SPDYE5	PPP2CB	BAZ2B	WASHC5	TGFBR2	ADGRG7	DHRS9	TSHZ1	BCL2A1	SMCR5	SYT17	HDX	CD300A	LIN52	AC245297.3	ROCK1	RPS6KA3	VSNL1	CDC123	ARSB	CD53	DDX17	DOCK2	MCTP2	ZNF804A	PREX1	PRR14L	NDUFB11	NHSL1	UBL5	ZBTB40	UQCRQ	NCK1-DT	AUH	SRGAP2-AS1	PNPLA6	AL157938.2	SNX5	PAK1	AC009950.1	SLC15A4	PHKA2	EPS8	CDK6	ARHGAP31	FBXW4	AC010978.1	AC058791.1	RCL1	FNDC3B	SUB1	RBBP4	FAM107B	OAT	NFATC1	MTCP1	EVI5	ANP32A	GK3P	COTL1	SLC22A15	C1QTNF4	NAMPT	TAF3	SETX	BCL2L14	TSPAN7	CPM	SRSF7	AVL9	TOM1L1	CLIP3	HDDC3	MT-ND5	MCPH1	STMN4	MORC1	ANKMY1	GTDC1	MBD5	AC083906.3	ALG13-AS1	AC012150.2	SSR4	HNMT	CLSTN1	SARM1	CPSF2	ARMC9	ANKRD46	CH25H	MALRD1	CDK5RAP2	NDUFS5	L3MBTL4	RABEP1	AC025043.1	INTS1	CTBP2	RPS18	RPS28	ANKAR	SPARCL1	AC104986.2	AL158071.4	PRAG1	EXOC2	CARD8	SLTM	MAP3K8	MXD4	ATM	CYBA	ITGA10	AC046195.1	ARL5C	ITSN2	AP000919.2	AC016205.1	PACS2	JADE3	MBTD1	PKNOX1	BCAS2	TRIM14	TRABD	FAM149A	MYO9A	SCG2	TRHDE	GREB1L	AC010149.1	TRIP11	GATAD2B	FGD4	INTS6-AS1	TCF7	AC027018.1	DIS3L2	AC116407.2	RPS15A	IMMP2L	CHD2	CTTNBP2	AC005920.2	RCSD1	ADAMTS17	AC007388.1	PACS1	SNRPD2	MYOF	PRDX5	BCL2	HNRNPC	TRIM5	AC058822.1	OSM	CDYL2	GAB3	AC139887.2	ZNF263	DYM	GRID2IP	SPSB3	ANKRD13D	MAP2K5	WASHC4	ACSF3	EHMT2-AS1	RPS13	SBNO1	C1ORF147	FAF1	AL034417.4	MALAT1	FAR2	JAK1	SH3RF1	PLA2R1	GDE1	CALCOCO1	BTBD10	RNASEH2B	DCP1B	KIAA1109	TSC1	C20ORF194	RBM41	ARHGEF11	AL139260.1	GALNT7	BTG2	KYAT1	RBAK-RBAKDN	ZXDC	LGALS9	RTF2	TAF5L	DNAJB6	AC211486.5	NCAPD3	RASA1	BTF3	ADGRG6	TRIM44	BEAN1	LMBR1L	SMC5	AC109597.1	AC099518.3	WDR7	LINC01480	CHD8	CC2D2B	AC010343.3	RGCC	AC084871.2	AC015923.1	ZBTB37	CELF2	MAN1A2	RPS20	LINC00937	RC3H1	TRAPPC12	LRRC1	DIAPH2-AS1	CDCA8	ATG12	NR3C2	KIAA1328	WDR36	ZFAS1	OGFRL1	GOSR1	RPL35	FO393401.1	CASK	SPRY2	BNC2	RALGAPA2	POLR2A	DESI2	RSPO4	MTURN	ZNF251	SNCA	SLF2	NCOA3	AC118549.1	TTC3	ANKRD44	SDCCAG8	MON2	CD180	SLC8A1	HLA-DMB	TNRC18	AL161725.1	IPO9-AS1	AK9	SOD1	PSMA3	OMD	PARP1	AC091045.1	H3F3B	THY1	RPS27	TMA7	DCLK2	IGKC	MARVELD1	RPL38	KIAA0930	TBC1D5	FBXL17	NEK7	BCKDHB	ST8SIA4	RAB14	NR4A3	UBE2Z	CREB5	ZNF180	BPHL	CCDC30	CHST15	SH2D4A	LINC00276	ZSWIM8	FOXO3	DNAJB14	TRAK2	ECT2L	AC068533.3	AC026202.2	TSC22D4	RAB2A	AL118516.1	RNF175	MCF2L	MYO1F	SPCS1	JUNB	GRASP	MBP	AC005208.1	ERI3	KAZN	AC055733.2	GADD45B	PKD2L2	VPS54	RGS2	SAP25	AC009690.1	PPM1L	NKTR	TCEAL8	KCNQ1OT1	SKI	BAIAP2L1	ZMYND11	CFAP161	KCTD1	CUTC	GATAD1	ETF1	CEBPG	MYH9	ECHDC1	ZNF106	GSDME	GOLGA1	DLG2	SPATA21	PLAT	DUOX1	MTHFR	BANP	USP24	C1QA	SLC35F5	ACIN1	LYST	UTP23	PGAM1	P2RY12	SH3KBP1	ZBTB11	EYS	RAB3A	PBLD	TNFRSF13C	NCF4	MXRA7	METTL14	ATP2C1	AC131934.1	USP47	SLC13A4	EMSY	GALNTL6	RPL21	HACD2	PGP	SENP7	ZNF207	GLI4	DLEU7	RPL13A	IRAK3	MKRN2OS	AC015971.1	AC012085.2	SAMD4A	AC097515.1	DPH6-DT	RPS17	AC015849.3	AL020995.1	MED23	MITF	SCG5	SLC1A3	FAM78A	RABAC1	CDK8	DCAF5	AP002892.1	LSM14A	RIC8B	HTT	CEP57L1	COX6B1	CLU	TMEM160	CRYZ	SOCS6	ZFYVE26	ST7L	RPS7	FBXO28	HNRNPU	AC006978.2	GLUL	GRK2	C1QTNF3-AMACR	SRRM2	ATP5F1A	AP000721.2	CTU1	METTL21A	COX4I1	FOXP1	SPATA5	SFSWAP	TFEC	AC025165.2	GNAS	ADCY7	NFX1	TPR	AC078845.1	SCART1	GALNT2	HPS4	CYB5D2	SUGT1	XPO7	VKORC1L1	MAP1LC3A	GRK3	IER2	RB1CC1	HCST	JAK2	SMG1	DCUN1D1	VPS13B	BRI3	PMS1	ZBTB38	BBX	MED13L	CARD14	AC011921.1	DOCK8	SLC1A4	MID1	RPL7	RETREG2	CPE	LINC00854	FRMD3	AKAP8L	CCDC88A	RFX3	PPP3CA	AC004551.1	AC105285.1	SNCG	TSHR	FAM214A	FRMD4B	USF2	WWP2	AL139095.4	SNAP25	CNPY3	RAP1A	CDYL	DARS2	RUBCNL	BANF1	GNL3	N4BP1	ERAP1	DUSP1	ZEB2	PPIP5K2	HOOK3	SERPINF2	ANXA2	FNDC3A	GOLPH3L	NFAT5	SELENOW	AC011466.1	S100A6	ENO2	AL135999.1	ELMOD2	SLK	PRKCA	BMPR1A	FAM49B	SMARCAL1	BMP2K	RNF167	AP001021.2	TEX14	LIMK1	PIK3R5	DBR1	PPM1D	RBM26	AL137779.2	IGLON5	LPAR6	CCNG2	RAB15	NUP210	SDF2L1	VPS8	ZNF394	ZNF644	FLOT2	MTFR1	AL117348.2	TMEM163	KCNJ2	BIN2	TYROBP	PURA	SH3BGRL	SLC51A	RHOT2	SORT1	TNRC6B	LINC01909	OMG	COPS8	LDHA	LILRB1	CDKN1A	CNDP2	SETD2	FXR1	TDP2	STT3B	CCNK	UBOX5-AS1	AL445623.2	MRPL54	PDHA1	GSDMB	CKS2	WDR82	AP3B1	TIMM8B	AC007402.1	CYREN	RAI1	ATP10D	PGM5	TMEM243	RPL15	CYP1B1-AS1	SMAD5	AL162414.1	ASMTL	ZNF213	PI4KA	NDUFA2	COL9A2	PHF10	NDUFB3	LRRK1	UBN2	HM13	KIF16B	MINPP1	ANGPT2	DSTN	MOAP1	NAA50	IGFBP7	CCDC93	SHOC2	OPRM1	AC246817.1	PPFIA1	PBX1	PIEZO1	KLF12	RRP7A	FER	ANAPC16	VEGFA	HLA-DRA	SPATS2	TUBA1B	YWHAG	AC107884.1	CCDC142	CLEC2D	RUSC2	ERC1	CEP95	CRYBG3	CEBPD	AC009554.1	CD84	RBBP6	RTL8C	AC108047.1	TMEM156	ANO6	AC073167.1	ZMYND8	UBE2S	CUL4A	GPR85	SLC35B2	PLGLB1	ALMS1	AC104365.1	AC020661.3	SNHG25	CBL	AL390774.2	LGALS3	PLEKHA2	TF	USP33	FMNL3	DGKH	OST4	RPS23	EIF2B3	TBC1D16	TET2	CAPZA1	F13A1	UBE2F-SCLY	RTTN	NSFL1C	SIPA1	ARHGAP35	MPHOSPH8	FHIT	PAXBP1-AS1	PTK7	AF127936.2	PIP4P2	C6ORF89	SPEN	TFRC	NDUFA8	CCDC107	RHOQ	CENPQ	AL365275.1	ZNF782	RHBDD1	CREBBP	ANXA1	TNPO1	CYTH3	FBXW2	AC005699.1	ZFP36	ATXN10	TBX18	TYW1	IPO8	GTF3C1	TSEN15	RPS27A	STAMBPL1	PCNA	GTF2F2	PPFIBP1	GPATCH8	CEBPA	SPDYE16	PIM1	SLC25A1	PROCR	ENO1	HLA-DRB5	UBC	NCOA2	LINC00996	ANKRD17	POR	TTF2	SLC2A10	AC087190.1	TM6SF1	CST3	MTMR14	U91328.2	YWHAH	CDC37	SLC14A2	ITGB3BP	C6ORF48	SEPT9	NDUFA5	KMT2D	CHD6	EXOC6B	AC091887.1	C1QBP	LONRF3	PPP1R14B	DKK3	PNMA8A	WDR31	HEBP2	SH3YL1	MTFMT	TNFSF14	SYNCRIP	TH2LCRR	BEX2	FAM228B	STX18	ADIPOR2	SMARCA2	SETDB1	GFOD1	GHITM	VPS26C	PKD2	BRD4	PPP1R12B	RPL10A	ATP1B1	FARS2	TRPM7	ADPRHL2	NDUFAB1	BIN3	SNX13	AC124947.1	CADM1	STAT5A	BASP1	UBE3A	PRDX1	STMP1	CENPJ	DOCK3	TMCO4	ZCCHC7	FBXL3	UEVLD	ERBIN	MT-ND4L	PPA1	AF107885.2	JPT2	C15ORF41	NME3	KCNMA1-AS1	SIRT4	AL160290.2	C12ORF40	TENT5A	RIPK1	RPL35A	SMC5-AS1	ESS2	AC092118.1	DCBLD2	ADAM17	SAMD4B	AC243964.2	AP001628.1	FKBP5	ZBTB26	UBB	LRRC41	RPL7L1	MLF2	RASSF1	SCARB2	COQ8A	IL4R	PAG1	IL6R	DYRK1A	ADAMTSL2	NOL7	METTL7B	OLMALINC	MCM9	SNHG9	AVEN	MAPK8IP3	RANGAP1	LINC01268	GIGYF1	PDCD6	GDAP2	RANBP3	CTBP1-DT	EPHB3	GYPC	SERGEF	NSMCE2	PROS1	ACVR2B	SMIM15-AS1	YAE1D1	AC005332.7	PKN1	RHD	CADM3	LAMTOR4	MOB2	ATP6V1B2	SNHG21	AC007952.4	ITGA5	HECTD2	CD36	ACER2	AC005480.1	UBA6-AS1	B3GNT2	POLI	GPALPP1	RPRD1B	IL6ST	SGK1	HDAC4	PDCD10	BAZ2A	NUMA1	FARP1	AC007114.1	NABP1	MKNK1	MSN	SFR1	IL4I1	FP565260.2	ABCG1	DIP2C	PLS1	PEX11B	TCOF1	BDP1	KHSRP	APAF1	SETD5	ZFHX3	AL161757.4	SLFN11	DENND1A	AL451070.1	ARID1A	DUSP6	CLIC2	UNC5C	LRPPRC	TCF4-AS1	PIWIL4	CLK2	C16ORF87	LENG8	AC004253.1	RPL10	QSER1	DHCR24	GADD45GIP1	RAN	TXNDC15	PDSS2	DENND4B	CSNK1D	AC113133.1	PRKAB2	TMLHE	IL1B	TUFM	NAA35	THOC2	ME1	SNX18	LAGE3	VPS53	NR4A2	MDH1	TBCB	USP25	MYO9B	AC012447.1	FAM168B	CEPT1	MARS	LONP2	HBP1	LINC00222	GPN2	ZSCAN5A	SPESP1	FTH1	NAA16	C5ORF66	AL157392.5	ACADSB	CD80	DPH1	ARSG	SLC2A9	CSF2RA	TRMT1L	PSMC4	CLIP2	ZSCAN18	GRINA	AC097634.3	ZNF335	BICRAL	RNF2	SMIM37	CUTA	RPLP1	AL357055.3	GGACT	NPIPB5	AP001610.1	AC091948.1	NDUFA12	CHTF8	SLC39A10	CAMKMT	PTPRA	AC009299.3	AHCYL2	KATNBL1	BAG2	ZMAT5	WDR17	ZDHHC19	ATP5F1B	EYA3	DOCK4-AS1	WDFY4	SLC4A2	CHST7	THOC3	ZNF362	EHMT1	LINC01482	EPB41L3	KIAA1468	PGRMC1	Z98884.1	HS3ST1	TMEM220	FBXO34	LINC01303	FOSL2	MKRN3	CREB3	IFNLR1	AL035530.2	WIPF3	DMTF1	COPB1	FAM193A	LAIR1	PPM1H	SUFU	PSTPIP1	USF3	TSHZ3	RPS29	NEAT1	SLC22A1	ARL15	NCL	ANKRD6	SENP1	C8ORF37-AS1	WDHD1	TOMM7	DCTN5	AC025682.1	LINC02391	C11ORF65	XBP1	SLC47A1	SURF6	AC068286.1	COMMD1	AL356417.3	TVP23B	ZNF253	FAM85B	CD33	RYK	PSEN1	THBD	IQGAP2	ZBTB44	MARK2	PRMT2	XRCC5	BTBD11	TES	MT2A	MYL6	MTM1	RGS3	POLR1A	TMEM59L	AL157786.1	CEP85	SAGE1	KIAA1549	MT3	CSPP1	TUBGCP2	ANKLE2	ESR1	TERF2	HOMER2	GOLIM4	CBFB	RAMP1	PDP2	SSB	STMN3	ARL6IP4	KCNK13	PPP2R2D	RABGAP1	DLEU2	CNOT6L	LINC00310	UNC79	IQCH	SLC25A24	ELP6	AP2A1	CSF1R	GRPEL1	LAT	PDE4DIP	HCLS1	BBS9	PRRG4	SRSF2	PEX13	FAM193B	MLC1	S100A8	AL080276.2	AC009060.1	PRKCH	NUS1	PPP1R18	HDAC7	PUM3	NFIC	DLG1	AP2B1	RCBTB2	CCDC50	ARMCX1	ZNF665	RIC3	AC027808.1	KAT6B	KLHL5	SLC40A1	SYP	SYT6	DUSP10	RNF217	NFKBID	DDX56	SUMO1	DIP2A	TRA2A	RSF1	AKAP10	BRMS1	LPP	C1ORF216	TCEAL1	ARHGAP5	REX1BD	ENAH	AC245014.3	MCM3AP-AS1	MTHFD2L	SERTAD2	GALK2	SFPQ	SIN3A	TRIM56	FKBP4	MTSS1	SETD1A	CLTB	RAPGEF2	COCH	THTPA	APOBR	PTH2R	C2CD3	KDM4A-AS1	SLC25A11	ZNF212	SCAPER	RAP2C-AS1	CD96	TMEM173	NAF1	DYNLRB1	DR1	AC010894.3	ITPKB	URI1	AL139220.2	SLC38A6	FOSB	C16ORF70	POLN	SFXN1	PCSK7	MIR29B2CHG	RCOR1	PER2	GPBP1	NOP53	B4GALT4	TBCK	UMAD1	DIRC3	BAALC-AS1	NBPF9	CSGALNACT2	HNRNPDL	NRBP1	ALG12	TIFA	MRPL33	TFCP2	COL4A3BP	RPL36	ZNF217	EMID1	AC244021.1	PTPN18	IFNGR1	PRKAB1	CERK	MIB2	ZMAT1	PTPN6	RPL7A	ZBTB46	TMED9	RPS9	ADCY10	CALY	LHFPL1	CDKN2AIPNL	PATJ	ZNF507	NRF1	AC024084.1	AL117336.3	UBTD1	SIRPA	FCER1G	CCDC66	CBLL1	WDR47	HS2ST1	FBXL20	C2ORF91	LIPE	BNIP3	APBB1	AL359220.1	IVNS1ABP	KLHL8	SMAP2	LPIN2	CCDC85B	BRINP2	KIF21A	RPUSD4	SMIM13	APPL2	AFF1	MYLK4	AIF1	AC009313.1	PDCD7	MKNK2	FOXJ3	GRIP1	AC010422.3	ZNF546	AC027644.4	AC008083.1	AL158832.1	AL359706.1	TIMELESS	FAM208B	HNRNPA3	CLEC16A	ELOF1	AC090907.2	SPATS2L	MT-ND4	AC114763.1	TPP1	HECA	RASA2	HIST1H2BJ	LINC02240	ZNF768	TMEM147	ELOB	KATNAL2	UBE2Q2	PPARGC1B	TAPBP	CD164	ZNF783	POC1B	GRWD1	AC091153.2	ZNF556	MRPS21	SCAMP5	UBE2G2	GAS7	HPGDS	ZBTB43	CLN3	CEBPB	MAP3K3	PLXDC1	LINC02389	CASC9	CCL3L1	GDI1	OXNAD1	ZNF641	NSD1	FBL	PDE7B	MBD6	FAF2	TRAPPC8	RBM33	PIBF1	LDB1	PPP2R5E	AL158850.1	AL024508.1	CRYM	NOP14	HCG17	STAU2	Z84485.1	DKC1	CSGALNACT1	DUSP7	VAV2	GANAB	TCEAL5	NHSL2	IFITM2	UPRT	TRAF3IP2-AS1	ARF4	ATP6V1E1	ERICH1	SNX30	RNF114	AL359915.2	SCAF11	TCF20	HSF4	PNP	RPS15	APOO	AL049569.1	ACAT2	MTRF1	RPL37A	CHN1	APOOL	CSNK2A2	BMPR2	ATF7IP	ANKRD13C	DHRSX	SCMH1	PIK3CD-AS2	AIFM2	AC025539.1	DCTN3	MS4A14	UBE2J1	MRPS6	MYO18A	MBOAT2	RAB5IF	SPIDR	SCG3	NDUFA3	WDR4	SLC25A12	PLEKHO1	CSK	KCNC1	SEMA6D	MNDA	INVS	AC090921.1	FAM20C	BCL3	RELL2	MMS19	RPA3	AVIL	B3GNT5	SNX1	AL591806.3	MYH11	S100A9	DIS3L	CLDN15	PRDX4	ARMH1	TLK1	CCDC40	APBB1IP	MAP1LC3B2	C19ORF54	FAM213A	BEX4	R3HDM1	PLK2	POU2F1	DUSP2	AC023389.1	ARAP3	LARP1B	AC009093.2	CNOT2	DRAM2	RALY	SFXN3	FUBP3	UNC13B	PLAGL2	TFAP4	ASMTL-AS1	ZFAND1	SNAP29	PLEKHA5	GLRX3	FAM120C	METTL8	CHST11	AC007681.1	TPI1	TICAM1	NCBP2-AS2	TAB3	LINC00907	GPHN	ECM2	AC011511.2	GABARAPL1	FAM160A2	AL035413.1	SLA	NDUFB10	RPL27A	PPP2R1B	AC091946.1	ACSF2	SCRIB	RASAL3	RHOBTB2	DAZAP1	SPG7	HLCS	CDHR1	NEPRO	PTMS	DAPK3	KLHL36	ANKH	ADPGK	PARP8	AC022893.1	HPS3	MAMDC2	SPATA1	TRIM38	ELF1	AP003354.2	ZFYVE16	RPL27	LCOR	COX5A	AP000547.3	ATG10	SNX14	AC073571.1	MLLT6	C16ORF72	PKM	METTL25	PRKCE	MNAT1	LINC01504	CMSS1	UBE2I	PIP4K2B	AC079447.1	AC145124.1	UBE4A	PHKB	LINC02456	GK	PTCD3	ZNF891	DRC3	ATP13A4	TMEM120B	ADARB1	IGF1R	EID1	CD82	SP140L	POLR2K	TECPR1	ATP8A1	SLAIN2	AFG3L2	SVIL	RPL23A	ALG1	HSPA8	PABPC1L	STUB1	MCM5	BIRC2	CUL1	SH3RF3	AL353616.2	TMEM39A	CTSH	MAP3K7	MICU1	YKT6	IL15	PAAF1	POLH	HERC3	MOSPD3	UBE2J2	DEXI	EDF1	HIBADH	SHPRH	TMEM18	LINC01580	EEF1A1	RPAP2	HSPBP1	GLA	RPS14	THOC7	UBXN2B	EIF4B	SMIM4	ENY2	MIR34AHG	CASP8AP2	AC091057.6	KIAA1147	ITPR1	SCAF4	MTCL1	PCCA	AC011452.1	LRRC27	ACAD8	GPRC5C	RAB5B	NCOA1	DNAH17	MTPN	AL136115.2	RRNAD1	CBX7	TSPAN14	LYRM7	PROSER3	GPI	AC090825.1	AP003110.1	TMEM14A	ATP5IF1	CSNK1A1	ZNF730	TCF25	IKZF3	LDLR	PPDPF	HSPA5	B4GAT1	ACP6	CEP120	IDH2	EXOC3	MUM1	TIMP1	NSMCE4A	COG7	ARMH4	AC105402.3	CEP89	ARID5A	PTPN20	PNMA2	IKZF4	ENOX2	SEL1L	EHD4	CAMLG	CLNS1A	EHBP1	OXA1L	EFHC1	MARK3	FANCF	PLEKHG6	DCP1A	SP4	QRICH1	LIMS1	ZMYM4	TREM1	CYSTM1	SCRN1	HIST1H1E	SIRT7	AC109460.2	JMJD1C	BROX	RASA3	CEP192	ACAP2	AC026458.2	AC011476.3	TSSC4	MRPS34	SENP6	IPO9	ZEB2-AS1	NSDHL	LINC02008	SRSF4	OSCP1	PRRC2A	CATSPER2	HIST2H2BE	LNPEP	NSMAF	PRRC1	E2F4	TLN1	ARHGAP10	TNKS	ZNF383	ZNF608	RFX7	KIAA0100	PPP2R5C	UBA52	TUBB	HIST1H2AE	SPEF2	AL355488.1	FBXO44	PAXBP1	MED27	UBIAD1	TMEM120A	MTPAP	AC022558.2	AL035587.1	TNFRSF1B	WIPF1	CFAP44	B3GALNT2	HCK	AL445426.1	ATRX	EXD2	PHYHD1	NFKBIB	FLAD1	NEK1	UBR3	ARL16	IDH1	SF3B4	AC009948.1	MTIF2	AC006064.2	NEFL	LCP1	SIGLEC8	UBR1	HOOK2	PAPSS2	ERN1	AL031846.2	P3H1	NDUFB7	ROGDI	RPS25	MAP4	KLHL18	OPA1	CPEB3	KMT2C	CASP8	NRGN	ATP1A1	PRIM2	GINM1	PNCK	DIP2B	FKBP3	CARS2	CAV3	FSTL5	ARSJ	LRP5	ZNF208	SERPINI1	ALDH3A2	URM1	WDR12	BLZF1	FAM126A	PRPF40A	ZNF622	IL16	ZC3H8	CENPX	MBNL1	CDC42BPA	PLPP5	RPS11	CFL1	TADA2B	ENOSF1	IRF2BP2	FYCO1	HAVCR2	C12ORF75	HMGCR	APLP1	STT3A	RARRES1	KLHL20	SH3GLB1	AC004949.1	SLA2	SAMD12	IL1R2	SEC61G	UAP1L1	FADS2	ZNF234	PPP1R3C	NAP1L3	SERINC1	GID4	LILRA6	MALSU1	DHRS7	NCKAP1L	RASSF7	AC076966.1	KLHL42	LNPK	CCDC12	POLR3H	DRG2	SEPT6	ZNF682	PKP4	PHF20L1	GLRX	BLCAP	CCDC154	ARSK	BDH1	RPL3	RPL22L1	AL449266.1	FLT1	LINC00987	CABYR	SLC2A8	HMG20B	NEK6	NLRP1	MKL1	ATF7IP2	PSMF1	ATP8B3	AC133065.1	GATC	JADE2	WDR6	NEXMIF	WDR90	RNH1	ZNF398	GKAP1	STK38L	ODF3B	AC007376.2	ASH1L	ITPK1	AC019205.1	TTC21B	RRAGA	AL357153.2	KDM8	PIGL	AC124319.2	SND1	ZNF519	NOC3L	ARL14EP	ABCC10	LRCH1	GCNT7	EGR3	PAFAH1B1	RRP12	COLEC12	MAD1L1	SPIN2B	AFMID	C7ORF31	PCTP	SLC25A40	ANKIB1	DOLK	XACT	AP1AR	C1QC	MTMR3	PIGZ	SF3A2	CYP2U1	MRPS30-DT	DDIT4	SPINT2	BRAT1	SLC25A53	GIGYF2	CSNK1G3	BAZ1B	HIVEP3	AC096887.1	PITPNM1	ANKMY2	BICD2	SH3BP2	ATP6V1C1	RYR1	AL360181.1	PILRA	CREB1	COL27A1	C3ORF14	ENPP2	AC007014.1	SLC12A8	CNTROB	POLDIP2	FKBP2	ZKSCAN8	SATB2	RUVBL1	AGAP1	UQCRH	SEC16A	YTHDF2	YIPF4	ARMC8	ADAM10	PFKP	AL359643.2	RARRES3	LINC00891	GCLC	TBC1D13	MYSM1	SLFN5	AC024145.1	FAM156A	ATG16L2	RC3H2	TMEM165	ARL2-SNX15	AL158801.3	BCL2L2-PABPN1	NECAP1	ANK1	ABAT	DERL3	GPR89A	AC114760.2	KIFC3	TMEM255B	NCK2	PTGES3	VPS39	XPR1	GAK	EPB41L2	DRAP1	ABR	SYCP2L	KCTD2	THEMIS2	AL356124.1	SYT4	RPL30	IPCEF1	NSG2	SAV1	AC007319.1	SESN3	ELP3	TNFSF10	MOSMO	ZNF736	RMDN2	RETREG3	KYAT3	SLC25A25-AS1	LST1	RPRD1A	IL13RA1	EML6	HEATR6	RNF149	PBX3	HNRNPA2B1	SEL1L3	PARP15	AC124016.1	PCMTD2	ATE1	MAP2K7	GLIDR	PYGO2	ZSCAN16-AS1	RBM10	PPT1	LINC02306	DDHD1	C1RL	CCR1	AL138733.1	DLGAP4-AS1	ZBED8	AL355472.1	MIIP	S100PBP	RPS6KA6	SH3BP5L	TTC31	SART1	NUCB1	SFXN5	TMX3	PPP2R3C	CDC42BPB	BTBD9	PCNX2	POLK	DOCK11	RGS5	SLC17A7	SMIM12	MZT2B	TLR7	MAN2B2	ACVR1	CBR4	PHF3	ITFG1	VPS4B	LOXL3	GEMIN8	MFSD10	AC087564.1	GLCCI1	PSMA5	ODF2L	ADM	TCEAL9	PRKD2	NAA20	BACH2	LRIG1	MORF4L2	PRKX-AS1	IFIT1	AL024474.2	VLDLR-AS1	NPAS3	C15ORF40	AC009961.1	MCEE	UBLCP1	DDX31	LCP2	ATP6V0A2	UPF1	TBC1D22B	TMEM164	PLD3	ARHGAP45	KBTBD4	FMNL2	ACCS	DCAF4	ANKDD1B	XPC	IVD	AC008591.1	USP53	TM7SF3	SUZ12	ITM2B	UHRF2	DPM1	LLGL2	FGL2	PRPF40B	NUFIP2	AC099778.1	TTLL11	FGD3	CYP4V2	C17ORF67	DDX55	AC124312.1	AC004943.2	ZDHHC17	WWOX	PLEKHA7	ELMO2	SLC25A39	CTDSPL2	KIAA0513	TNRC6C	PER3	QRICH2	AC022167.2	BAIAP2	HNRNPA1	LDHB	ZNF428	CUX1	PACSIN2	FAM135A	PAK2	KIZ-AS1	SAP30L	ADD1	PDS5B	ANKS6	ZADH2	AC023632.2	AC245452.1	KCNQ2	CSRNP1	UBL7	ATP5F1D	NCOR1	TMCC1-AS1	CCND3	BTN3A1	NEFM	CAD	SETD6	TIMM13	PSMB6	TMOD1	MT-ND3	KCNMB1	TPD52L2	AXL	USP48	AC099489.1	HNRNPD	NUDT3	KIF1BP	LYRM4	JUP	LCMT1	C19ORF47	PPP1R11	AP006621.3	AC100849.1	ARID5B	PHLPP1	BSG	ATP9B	ACPP	GSS	CSF3R	NIN	ST5	ENPP1	PREPL	C12ORF65	AC026704.1	FHOD1	LMNB2	TIMMDC1	PIK3C2A	EEF1A2	EIF2S2	TOMM20	NMNAT3	VAV1	VPS50	ADAM9	PROCA1	TMPRSS4	ORMDL3	AC020703.1	AL078590.2	TMEM258	U2AF2	FBRSL1	LINC00886	IQCB1	OAS3	PRAM1	ALG5	C2ORF74	AC092902.3	GSN	SLC16A3	AL356270.1	AC003006.1	MON1A	EDA2R	UBE2D1	NDUFB1	PRKACB	LRRFIP1	BLVRB	EIF4G2	ZNF706	AL357060.1	NR3C1	STX12	AP000317.1	PLCG1	ARHGAP30	NKRF	HLA-DPA1	AC092652.2	SNRPD3	AC109361.1	AC096711.2	IFT52	RNF41	ANKS3	CYTH1	MVB12A	ARHGDIA	AC067930.4	GPS2	SCAI	RNF19A	GIN1	TGFB1	FHL3	MBLAC2	ROBO1	ZNF30	ATF6	TGFA	AC005237.1	HIST1H4H	BAHCC1	ASAH1	PRKCD	CEP170	MYC	AC107032.2	NOCT	FAM20A	AC131571.1	LYZ	UBAC1	POLE	POLR1B	DHFR	CDC26	GUCA1B	AC005702.1	AC024230.1	ARFGEF1	PITHD1	PLXND1	LY6E	KCNN1	SMS	RAB31	ZNF24	SEPT3	ZNF431	LY86	CCZ1B	RENBP	COG6	TAOK3	RNF169	ZNF283	FBXO38	TNPO3	SYK	PLA2G4A	NUDT19	RBM48	SCP2	PARM1	AC087071.2	PWWP2B	PDE4D	RPLP0	CRAT	RPL32	ZNF131	CRYL1	XRCC3	TTC28	MYO15B	ANKRD36	MAN1A1	C11ORF95	GOLGA4	SH3TC1	PTAFR	FAM184B	GABRA1	SYNE1	RUFY3	EIF4EBP2	RPL12	MCU	SCAMP3	FAM222B	DAP	COPS5	SNRPE	LSG1	EPM2A	SEC11A	UBE4B	DNAJC21	PSIP1	RAB4A	CDC7	ATPAF1	ZNF780B	ZDHHC2	METTL15	DANT2	ZNF559-ZNF177	PEF1	AC007262.2	SLC25A16	ESR2	SGPP1	CDS2	CHCHD6	C16ORF58	PINK1	GNGT1	STMN2	CCDC115	PPRC1	AC079209.2	ACTR3	VPS35L	BCDIN3D	PDPN	GABARAPL2	WDR75	PRKCB	ARHGAP18	EIF5	TNRC6A	NOL3	HMGN3	PTPN12	SLC20A2	POLR2L	CSNK1G2	C13ORF46	CMC1	SEC31B	AL117209.1	EIF3A	FAM219B	SRPRA	STAG2	SLC2A1	GHRLOS	COX7B	LINC00470	MXD1	UBAP2	PLEKHA3	HSP90AA1	CHCHD2	PPP1R21	P3H2-AS1	LAP3	TECR	ARFGEF2	PWAR6	SLC25A42	DTX2	RCN3	ANKRD52	TACC1	MB21D2	IRF2BPL	HNRNPH2	SPECC1	CCT3	ADGRE1	MLLT10	AL121761.1	RBM19	PTPRM	SSH2	MID1IP1	AGO1	SPRED1	AC011603.2	MED28	RAB7A	MRPL19	GBA2	CENPA	AC093019.2	DCTN6	AC068724.3	NFIX	PWWP2A	NDUFS1	STAT3	LINC01515	AC136777.1	ZC2HC1A	WWP1	KMT2A	SH3BP5	LEPR	RBL2	PTEN	FBXO32	CEMIP2	TWISTNB	SUCO	APOL2	BCLAF3	SNAP23	DEC1	ZNF727	ABCC6	THAP3	SLC25A5	AREL1	CRK	PNISR	EPS15L1	CFAP47	MIR155HG	RBM6	AC087164.1	MPHOSPH10	CAP1	SLX4IP	HOPX	MT-ND6	FRG1	AC005037.1	CYBRD1	THSD4	TMEM70	AF064858.1	NDUFA6	RNF187	MMP17	NIPAL3	EPC2	ZNF563	NDN	GSK3A	GABPB1	COA1	SCFD1	ZNF595	RAB30-AS1	MAPK14	VOPP1	UBL3	RELA	BIRC5	C1GALT1C1	NEMP1	VRK1	FAM210A	ZNF532	PRDM6	ARHGAP42	LINC02057	MYO1G	HADH	CHCHD10	SYNGR2	SAFB2	CELSR1	ZRANB1	LINC01094	TXNRD1	LINC01322	C3ORF62	PNPO	PARK7	IFIT3	DGCR2	ST6GALNAC3	MEF2A	PPTC7	SLC2A13	GPBP1L1	TEP1	CCL2	MICAL1	PDYN-AS1	PUF60	TNFAIP8	AMBRA1	RND3	C3ORF58	BOLA1	MGLL	LINC02513	CNOT3	LRRCC1	AMFR	GMFG	SF3B1	AMZ1	ZNF785	CPNE1	SIDT2	TRIM8	DNAJA4	DENND2A	GNG7	EXO5	ZNF470	AACS	URGCP	MRPS9	DPP9	KIAA0040	SLC19A2	ZNF75D	CALR	ZER1	SEMA3C	GLIPR1L2	AL138686.1	TMEM229B	GCNA	HLA-F	NDUFA1	CYP3A5	DDO	PRR5-ARHGAP8	AMOTL1	C1QTNF6	MINDY2	IGSF8	NPAT	RNF185	ZNF438	MECOM	ZNF529-AS1	SFMBT2	ASPHD1	AGBL5	FLG-AS1	PBRM1	IL10	ACTN1	TSR1	AC005332.6	TMEM9	CDKN2B-AS1	MAFG	SORL1	SLX4	UQCC2	PRDM4	TMEM117	PREB	TWIST2	ZCWPW1	TRPM2	AC021028.1	VEZF1	ZHX3	AL445248.1	NCMAP	ZNF236-DT	MS4A4A	ERLIN1	TRIM69	ZNF678	EZH1	PSMD3	PRPSAP1	RNF13	RASSF3	C5AR2	NARS2	SF3B5	TMEM9B-AS1	SIAE	HNRNPA1P48	LMO4	TTBK2	AC090971.2	RAB20	TMEM121B	RPA2	FAN1	COPS3	C14ORF119	AF127577.2	METTL9	SLC9A8	AGPS	DNAJC19	ARFIP2	OGFOD3	LRRC58	U62317.5	TEAD1	NFYB	TDRD7	ZMYM5	IP6K1	SPTY2D1	LIMD1	TMPO	HP1BP3	TIMP2	SNX27	TPST2	BRAF	TMEM59	TPMT	SKP1	PDK3	TMEM41B	ADGRE3	UQCC3	SCAMP4	DEF8	CRADD	AL359317.2	LRRK2	TYMP	RAB3GAP2	SDHAF1	AC024619.3	LINC02432	ACTR3C	IDE	SHLD2	IRF3	MLLT3	DNAH11	AP001636.3	PJVK	NFKB1	MIS18BP1	VDAC3	MAP3K2	GNPNAT1	ST13	SCFD2	SYN1	IMP4	JAG2	GPR89B	ARHGAP21	COL26A1	ZNF821	DTL	FBXL15	UBOX5	RFLNB	HMOX2	TENM3	AL031772.1	CHORDC1	CLEC5A	THEM4	AC087276.2	YPEL2	ABRAXAS2	KDM4C	MRPL1	AL109811.1	TAF13	ACVR1C	ECI1	CRB1	CLSTN3	KLHDC4	GYS1	FCGR2A	ARPC5	SETD3	PPP3CC	RNF181	ARHGAP4	RXRA	HILPDA	SC5D	HACL1	A2M	SNX25	TOM1L2	PCF11	ASB14	CEP112	CPQ	AC131956.2	LINC02019	LINC00571	POLE4	POLR1D	CYFIP1	ADCK2	MRPS15	ATP5F1C	CHPT1	RAB3IP	C11ORF80	FRMD6	CREBRF	SPAG16	MOB1A	PNLDC1	RASSF2	RFPL3S	METTL4	SNAI3	TMEM14C	NACC2	PEX7	ANO10	ACBD6	XRN1	CDC27	HELLS	CITED4	FSD1	PAXIP1-AS2	DHTKD1	NSD2	PSMD6-AS1	HIKESHI	COL25A1	SPTBN1	NEK10	SRRT	PEX2	FSD1L	SEC24B	AC117834.1	AC008632.1	SLC26A8	AP4M1	TBC1D30	ADAMTS10	PANK2	CALM1	DISC1	BTN3A2	NCAPD2	SERPINB6	APPL1	PPP1R3D	MED11	SCYL3	PRPF4B	NDUFS3	CD7	MFAP3	XIST	PRR12	AC015813.2	IL18R1	OPTN	ZSWIM4	ITPKC	AL158152.2	MIR181A1HG	CDK2AP2	TTC5	RPL18	AL121917.1	LILRA4	PTK2B	ACBD5	FAR1	AL645941.2	UNC50	GMFB	LASP1	EXOSC7	MAPK8	ZNF81	XPO1	AC009133.1	ANXA6	PDHB	TTLL1	ZNF345	ZNF865	MED12L	TRMT2B	PIGK	NOD1	PMM2	C18ORF54	AL157413.1	RPS6KL1	CARNMT1	METTL2B	TNFRSF14-AS1	H2AFV	AC004889.1	MAML3	STOML1	TNS3	ADAMTS12	ANTXR1	CERS5	SUN1	CTPS2	AC008610.1	MRPL36	RNASE10	PXN	HCG27	CACNB3	P2RX7	CCNJ	ZGLP1	TEX2	RP2	AL022326.1	TTC12	RBM12B	AC026979.2	PPFIA4	ZFP2	SLC26A2	ATP6V1G1	DNAJC24	ACTR1B	GPSM3	MSI2	ARAF	GTF2IRD1	LINC01933	SPPL3	AC106037.2	KCTD13	MCM10	ACSM3	MRPL32	OPN3	FAM91A1	SPI1	ETV5	RFFL	MRC2	TTC27	AATF	ZNF329	ZNF121	HTR7	IGF2R	FBXL4	LINC01141	SMIM8	SUPV3L1	SALL1	SMIM29	FOLR2	TMTC4	ATP2B4	OAZ2	REPS1	MZF1-AS1	C5ORF22	HVCN1	GSTZ1	RPS6KA2	C2ORF92	TFEB	IDI1	FAM96A	KPNA5	REPS2	SEPT10	NCOA5	EXOSC1	R3HDM4	SMC1B	UHRF1BP1L	TMEM144	TMEM241	KHDRBS1	TTC37	ZDHHC5	TAF1	MARK4	PLXNB2	ZNF358	CCT5	MTCH2	NUAK1	CA5B	MMRN1	USPL1	KIFC2	PRMT7	SPDYE1	MUSK	C2ORF76	CDK5RAP3	SCAF1	IQCN	HADHA	KANSL1L	KANK2	KCNJ5	ANKRD26	CASC4	NACA2	AC024257.1	PFKM	POLG2	IPO5	DCAKD	PHTF1	ITGAX	SLC2A5	SLC7A7	CDR2	ARFIP1	EVL	TRAPPC10	ZKSCAN1	RPS4X	AC010615.4	TMED5	FOXN3	WDR41	LINC02147	HSPA1A	ZNF787	FIS1	KANSL1	CENPN	TMLHE-AS1	ESCO1	ACSS1	TCF7L2	TBC1D14	MACROD2	TRIM27	ATP6V0E1	AL035071.2	FAM200B	BCS1L	PLEKHA4	C1QB	USP14	HDAC8	SUPT6H	TACR1	IFFO1	AAK1	VPS13C	DPM3	CTCF	TTC21A	SPAG6	SNX7	RPS5	MMP24OS	PPHLN1	ZNF442	TSTD3	TMEM38A	SPATA2L	RTN1	ZNF500	SRGAP3	USP40	SAP18	ZNF124	SCAP	USP22	LAT2	PRDM2	FBXL5	ATP5MD	XKR9	AL133227.1	FAM185A	SOAT1	MATK	WSB1	ABHD12B	ORAI1	MFHAS1	RBX1	PSPC1	MFSD4A	GLE1	MPC1	TMEM208	MKLN1	DNAH12	PLCB2	TMEM267	ETS2	NBEA	NDUFAF3	EAF1	SCML1	PPP1R3F	CFAP69	KANK1	UROD	DAXX	C19ORF18	PTPN1	RILPL1	SLC25A46	ALOX15B	DNA2	SFMBT1	POLR2C	AC009630.1	EIF1	EIF1B	FBXL6	ADNP	LTBR	KIDINS220	MICAL3	MAP3K20	OOEP	NSMCE1	RAD54L2	PTRH1	KCTD18	FAM199X	EEFSEC	HIST1H2BN	SHE	GPN1	IGBP1	MTCH1	PNN	ATP11A	AKAP3	MRPL55	DNAJC3	BICC1	FUCA1	TBCD	NACC1	MYLK-AS1	KLF9	FNBP4	SLC7A8	NFATC2IP	LRRC59	LINC00159	POLB	PNPLA8	CHKA	PILRB	NAALADL2	SMIM27	CMTM6	NAPB	TAB2-AS1	OSBPL5	ZNF569	RAB39A	RAPH1	IBTK	PRIMPOL	SEPT1	UACA	TLE3	AIG1	OSTF1	LRBA	AL162431.2	AC092115.3	TATDN1	FGR	SAMD1	TIGD4	AL391684.1	ATXN2L	AL096855.1	CLHC1	DNAAF5	CTDP1	LIN54	NUDT5	EFCAB13	AC040934.1	UNC93B1	ST3GAL6	CREM	ZBTB49	RHOBTB1	CCDC146	COQ6	ANTXR2	DARS-AS1	RABL2A	NR1D2	CCDC126	KIAA0825	ARMCX3	MAP3K14	RAP1B	ZNHIT3	AC244453.3	ASB13	BCL6	AL157871.4	EFCAB7	NT5C3B	AC123912.1	SNRNP25	NEU1	CBX6	EFL1	SLC30A5	RHOBTB3	ZNF282	GTPBP1	PACRGL	LPCAT2	ANKRD50	PCNX4	CCL8	MACROD1	AC010487.3	RCC1L	C19ORF44	EIF4G1	CXXC5	DCAF7	ZNF846	AC093821.1	SSC4D	RPL19	DIAPH2	GOLGA8A	GLS2	AC090114.2	TMC7	SYNC	CASP7	NDUFAF4	PRR5	TMEM268	GNPAT	ARRDC5	AC011139.1	ZNF667-AS1	LMO2	SCAMP2	PHYHIP	COQ8B	TPTE2	CHPF2	SAR1A	DDX52	NARFL	KMT5A	RAD51B	APBB2	UBXN11	AC093423.3	SLC25A21	YY1	PDS5A	KLF7	AVPI1	EIF4A3	FBH1	NIPA1	AC010976.1	ZNF630	PSAT1	ZNF385C	AC078785.1	CEP250	DNAJC13	SMARCC2	MYO16-AS1	DOCK7	NAT14	JOSD2	KCTD10	TMX4	RAB21	FRRS1	GRIA2	CYP2S1	MYL6B	POLE2	SERPINF1	GSR	SERBP1	IQCH-AS1	ICE2	TPX2	AL050341.2	RMDN2-AS1	VIPR1	FIRRE	DENR	ALS2CR12	LINC01191	MAP3K15	AC002480.3	BAIAP3	SYPL1	NSA2	FBXO11	NF1	RBM42	CEP44	AC130324.2	ATP5PD	WNT5A	IKZF1	RBMS3-AS3	BRD2	MACF1	CDADC1	MDM1	OARD1	P4HTM	FAU	CCNA2	HSPA9	EYA2	EML1	SLC13A3	CCDC112	SRP14-AS1	CASD1	SOD2-1	TOR1AIP2	CTNNA3	PRPF18	SUPT3H	C4ORF47	SETD1B	FTCDNL1	VEGFB	AL512288.1	SLC6A8	PRTFDC1	C17ORF64	KIF13B	RPS26	ETFB	PXMP4	CLDND1	PLXNC1	MIPEP	AL359710.1	SLC9A5	ZMYM1	SEC61A1	RPF1	OTUD1	GEMIN5	PPP1R7	CXXC1	GPR160	SAP130	STAT4	ATP6AP2	RAB29	LPAR1	GPRIN3	AC010997.5	CLDN12	CCDC14	CDKN2AIP	RPS27L	GMPS	AGPAT4	SLC16A1-AS1	SULT1C4	AC062017.1	TFDP2	ECHDC2	AL158198.1	AL359636.1	PAPOLA	APRT	CR1L	SP3	AC079193.2	CARHSP1	TFAM	PDIA5	ACADVL	CCDC47	ADARB2	USP4	LINC00844	KLHDC8B	CHCHD7	XPNPEP1	SIPA1L1	CHUK	DENND1C	TNKS2	TCEA1	TNFAIP8L3	AP002954.1	MGAT4A	MEIS1	KDSR	KIAA0319L	CRYBG1	ZSWIM9	BLNK	SUGP2	UTP14A	SORCS2	PLCE1	LINC00923	B3GALNT1	PARP6	SERP1	SIL1	NAP1L5	PSPH	PRPF38B	INSIG2	CEP295	ZCCHC8	UBE2E1	DENND4A	OFD1	AC007569.1	ZMAT3	KCTD21	AC008761.1	HSPBAP1	MTA2	AC108062.1	DRG1	DPYSL2	RPSA	NDUFB9	CHD1L	AL359232.1	LMNB1	RPS6	FOXK2	PPP1R26	ABHD3	CEP19	CARNS1	ZNF579	GLS	BTBD7	AEN	BAP1	PTER	ZNF236	CLEC12A	MYH3	PHB2	PIK3CG	TRMT112	DYNC2H1	CCNT2-AS1	MIA2	TNS1	EMC3	KAT5	DDR2	LINGO1	U2AF1	METRNL	SEH1L	MADD	DHFR2	GRIK5	PRRC2B	AP001266.2	ZNF225	RPL22	DDX11	MFAP1	FBN2	FAM136A	EWSR1	SEPHS1	F8A1	ALKBH6	TSPAN33	SBF2-AS1	FAM69A	FIBP	TPCN2	SMYD3	HFE	ICK	FCHO1	KCTD12	AC074117.1	DACH2	SLC5A11	TEF	WIPI2	USP11	STK10	RGL3	LINC00862	KDM1B	RNF121	ZNF703	FASTKD1	CRIM1	CCDC174	NGLY1	USP7	EXT2	AP000787.1	RPS6KA1	ZNF737	CLYBL	NDUFC1	RGS16	ATPAF2	CLEC1A	ASB7	CCNT1	ABCD3	UTP20	QSOX1	IARS	TRIM24	DCUN1D2	PIK3CA	RIF1	FYN	AC004112.1	BEST1	RABGGTB	EIF3J-DT	SDK1	EIF4A2	CUL3	RERE	ZNF384	RAE1	DNPH1	BCL7C	AC097460.1	AC126177.8	ZBTB16	MYOM1	MRPL22	SLC29A3	STX17	GTF2E2	BCL2L1	ALDH7A1	TM2D3	IFNAR1	CHAF1A	LINC01001	COMT	C14ORF93	SLC37A2	ANKRD12	MROH6	CCNC	TPM1	UBXN7	UVRAG	GPANK1	PPIP5K1	RIT1	EIF2D	AC087294.1	ZNF720	AC097478.1	CFAP70	UXT	SMARCD3	IGF2BP2	LNX1	PRLR	LRRC4C	CATIP-AS2	PLXNA4	HORMAD1	LSMEM1	CCDC24	TGIF1	WDR3	AL137145.2	SLF1	ZNF354A	NOL4L	SMYD4	EPG5	MAP2K4	RAP1GAP	OLA1	IQSEC2	AL137186.2	SLC35C1	NUF2	RSPH3	SZRD1	AC016573.1	ITFG2-AS1	S100Z	CX3CR1	MBNL2	DENND3	MAP3K4	CPEB4	NBPF19	FAM111A	NCKAP1	DROSHA	GID8	SENP5	ANK2	DBP	MPZL1	UCKL1-AS1	SLC35A4	SEZ6L2	RHOU	ATP2A3	STRADB	IFT140	ODR4	AC096642.1	IL20RB	MAP4K3	SLCO3A1	ELOA	ERP27	PNMA1	LMAN2L	LIMA1	AL136382.1	TREM2	PTAR1	GPX4	ULK2	MAP4K1	HCG25	UBE2A	CEP57	MAGEF1	SLC25A27	MSRB2	KIF2A	ZMYM4-AS1	AC007285.1	ENC1	FBXL18	RRBP1	MRPL43	H1FX	MFSD4B	ADRB2	GTF3C5	PDE3B	MRM2	SLIRP	MEGF10	LMO1	AC092378.1	ST18	SGO2	SMC1A	FAM49A	MPP6	SHISAL2A	L2HGDH	TMIGD3	AIM2	FNBP1	SDCBP	DNMT3B	TXN	MYO19	EPHB1	ACTG1	GAP43	MYDGF	YIF1A	BRF1	ENSA	HIST1H2BG	DEF6	CD302	PARP16	RSRC1	CNDP1	AP002991.1	AL139158.2	AC006974.2	CA8	LINC00624	PYURF	DYRK1B	RAB30	LINC00884	DDX49	GNPDA1	MT-CYB	DGKE	NUP188	DLST	ABCE1	NDE1	USP45	INPP5F	UBAP1	HSD17B4	TUBGCP3	NPTN	SLC39A11	TMEM184B	AC020594.1	PLXNA3	GMEB1	CNTLN	TCF12	CMIP	TOMM22	C12ORF57	CMTM4	AC008892.1	CSRNP2	NIPSNAP3B	NDUFAF5	CARMIL1	ZBED5	PPIL4	MTMR9	SNHG15	NUMBL	NUP98	AC090204.1	SLC26A7	FUK	ELL2	PIP5K1C	RNMT	GOLGA3	AKNA	GAB2	ZNF623	MAZ	NPHP1	AC093827.5	HEBP1	GLOD4	CLIC1	NAGLU	KIAA0556	UBE3D	KRIT1	ZNF780A	MEAF6	MINDY3	AHCTF1	AP3D1	KANTR	LINC01609	KIAA1211L	NRIP3	ACOT11	LYAR	TTN-AS1	PIAS1	OSBPL1A	SLC26A5	ZC3H11B	DBF4	KIAA0753	TRIM26	CCNDBP1	CAMSAP1	AADACL2-AS1	YAF2	DMXL1	RAF1	IST1	RNF111	BANK1	CD81	LATS2	AP002986.1	ZNF287	NCS1	LDHD	C18ORF21	KIAA1671	RBMX2	TRAF2	PGK1	BBS4	ACP1	MARCH8	MFSD11	VPS35	ATP2A2	INO80	MGA	WIZ	TSGA10	ALG14	COA3	AC139795.2	SNX32	EML4	TOR4A	PAK1IP1	SNRNP48	LINC00504	CNBD2	VARS2	H6PD	IPO11	ABCB9	MICU2	WDR78	KIF9-AS1	HS6ST1	ASPH	GGNBP2	CENPF	FAAP20	MCOLN1	TLR1	SEPT2	TMCC1	INSR	GCFC2	MCL1	DOC2A	CD163L1	RACGAP1	P2RY13	REXO1	AC097662.1	TNIP1	NECAB3	EPHB2	CMTM7	AC010333.2	TSFM	PPARD	LRRC28	HPS1	CASC2	AC100810.1	FAM96B	DVL3	PARP11	UBE3B	DDX43	CXADR	CPNE2	CCDC81	C20ORF96	PCED1A	IL17RA	CHRAC1	CACNA1D	SRP72	EMC1	COX15	SPATA9	ARMCX4	MFSD1	ADO	DFFB	PLBD1-AS1	AIFM1	WDR73	PARVG	PLEKHM3	ABHD12	KAT6A	DPM2	CCDC92	NRP1	NAV1	SP1	LMF1	VCAN	AC034236.2	AC008758.1	TIMM29	SETD7	KIN	TIAM2	DMAC1	TSC22D1	GABRD	AGTPBP1	AC015712.1	TRAPPC9	ARMC10	GLB1	UBXN2A	MCCC2	HCFC1R1	CTSF	ZNF839	HDAC2-AS2	GOLGA2	HMGCL	MCUR1	NUTM2A-AS1	NEK9	RBBP5	C12ORF4	JAZF1	RAB18	MSH4	MTG2	SMIM3	PCGF5	PPIG	CHCHD5	AGO3	AC073316.3	SMARCAD1	DCTN4	AC093157.1	C20ORF27	CRBN	SPG11	SEMA6B	PIK3IP1-AS1	CHMP5	FAM157C	KIAA1586	RWDD2B	CAMK1	HOMEZ	AC025178.1	SYAP1	ATR	LINC01771	TPGS2	THBS1	ARL4C	MED22	PPIH	GPR137	MYBL1	AC091167.6	ARIH1	NR2F6	TOMM40L	MAP3K1	RGS9	PPP3CB	RADIL	FBXW8	ASPN	CES2	CCNL1	SOS2	AC147651.1	TAGLN	TMEM104	KIAA2013	EMC2	AC005154.6	CTDSP2	CABIN1	FRAT1	LINC01134	ZFP62	FKRP	IMMP1L	LEMD3	EFR3A	ARL11	TNFRSF8	INTS4	MED13	RHBDL2	LINC00578	CDK14	MRPL44	PSMA1	FBXL13	FAM172A	C9ORF78	KLF3	G6PD	HTATIP2	SPNS2	BHLHE41	CCNT2	SLC22A4	MMP14	AKAP12	MEMO1	CAMK1D	APBA1	FKBP15	ABCA1	MEF2C-AS1	RNASE2	AC138627.1	MYCBP2	AL606489.1	HLA-A	NT5DC1	BACE2	AP001059.2	GCNT2	CCAR1	AC005225.2	JPX	NPFFR1	JAM3	NUDCD2	ZNF277	PRKAG2	DIDO1	SLC35A2	ZBTB34	POLA1	KLHL23	GTF3C2	ALS2	MSANTD2	CEACAM1	TMEM206	RPS16	MAMLD1	POU5F1	LINC02345	SOCS3	AC037459.2	AL359921.1	BMP1	MRPL34	C6ORF203	EAPP	SERF2	EPS15	AC093525.4	TIMM17A	AC092650.1	CCDC88B	TFB2M	PRMT9	EIF3E	LIPA	PPP1R9B	SNHG22	MPHOSPH9	TBRG4	PWP2	TRIM16L	SNX12	AKIRIN2	ZFAND5	GMDS-DT	RNF115	DNAJB2	SRSF5	TRPC4AP	LINC02018	SPINT1	ASGR2	ZNF7	GOLGB1	GSTP1	RNF213	NPTXR	C1ORF56	ZNF117	WSB2	PLA2G16	HNRNPL	TNIP2	AL139011.2	HSPA1B	AC016152.1	SMAD7	TRO	TMEM178A	TSPYL2	SPRTN	AC020916.1	SH3PXD2A	DNAJC9	NAT10	SLC1A2	XPA	ARL8B	TMEM51	GNPTG	RPS6KC1	ZSWIM6	HS1BP3	GLIPR1	THAP8	STXBP5	KCNK6	SERPINB8	PIAS2	CARD9	HUS1	EEF2KMT	UPF3A	IL7	SLC25A34	TXNRD3NB	GRB2	PINLYP	VDAC1	MINDY1	SH3GLB2	FAM66D	POLR1C	SPATA20	TEC	ATF5	ERO1B	DYNLT3	PUS7L	AC020913.1	VPS25	ZNF75A	AC027698.1	AHDC1	NAIP	RMND5A	UBE3C	RELB	ALDH2	CCDC62	FAM98B	AC074032.1	NUPR1	COA6	CDK7	ADRM1	KLHL24	HMBOX1	LEMD2	EMP2	AC068631.1	TTC8	SLC36A1	NDUFA10	NEK5	AC048341.1	SLC37A1	MIER3	PIKFYVE	CSTA	LGMN	AL159169.2	POLR3G	EXTL2	MARCH9	TIPRL	BORCS5	SART3	NNT	ERGIC1	RABGAP1L	CLSPN	AP001372.1	SLC44A2	NDUFS4	C19ORF24	COMMD9	AC006030.1	HSF1	HLA-B	KCNJ14	AC018742.1	AC098850.3	ARHGEF1	LYSMD4	PHYKPL	LATS1	GNS	MT-CO2	AL034397.3	RECK	VWCE	CELSR2	GATB	AL157400.3	AL354696.2	AC073343.2	PHF8	RPL11	GGA3	ITPR2	AC011447.3	TMEM119	TSPAN17	TYW1B	AL157402.2	XPOT	EIF2AK3	PCYOX1L	SOS1	LINC00334	MIS18A	SELPLG	FBN1	AC103706.1	EXOC8	COMMD5	RNF145	AC022826.2	FECH	LINC02241	C3	TRIM11	AP5S1	AC018462.1	NTAN1	SOX5	ARPC1B	RPL37	DOCK5	ZHX2	ARHGAP17	TMSB15B-1	ST6GALNAC2	DMD	ASNA1	OLFM1	SPICE1	ELOC	ZNF141	NAPA-AS1	FAM149B1	TEX10	TMOD2	LINC02145	TRIM65	FKBP9	ARHGAP9	FILIP1	SLC5A9	KLF11	WDR61	SPATC1	APCDD1	ATXN1	FABP5	DECR1	TOP1MT	GRK7	ZNF232	FAM214B	SMIM20	PCNP	HDGF	KBTBD7	AC008124.1	HENMT1	SPATA5L1	DDX51	SLC16A1	ACYP2	AL683813.1	ATF1	DNAJB11	ANOS1	C12ORF10	HERPUD1	AC108866.1	ULK4	AC005162.3	UQCRFS1	NNT-AS1	RAB5A	BVES-AS1	FBXL14	DHX57	CWC22	ZNF800	TCHH	TIRAP	MPP1	TAF1B	PPP2R5D	DNAAF4	SWT1	PICALM	CPNE9	AC093297.2	RPL28	AKAP13	ZNF157	OPRL1	INPP5E	CCR5	JAM2	TMEM245	HDHD3	TESC	AC113414.1	TUBG2	MAP7D3	RALA	APBA2	REXO4	MAN2A1	STK4	ACAT1	ZNF621	PTGS1	NHLRC2	OR3A2	AC106798.1	ANKRD65	SBDS	AC005342.2	LINC02506	THUMPD2	RARS2	KCNQ1	REEP5	ZNF347	CRELD2	HRH1	SORCS1	OLFM2	MAIP1	LARS2	ARRDC1	CACNB2	FAM174B	LETMD1	ARRDC2	POU2F2	HSPA4	BPNT1	ABCD4	C2ORF49	MRO	CCDC144NL-AS1	PATL1	ATP13A1	PSD3	ZDHHC14	CTBP1	MYO5A	TRMT6	C11ORF49	PLEKHJ1	TAF4	NDUFS2	OXLD1	INTS14	CEP135	UTP15	EIF3D	ZFP14	JUND	SLC16A10	SAMD8	NBPF20	ERLIN2	ILKAP	RASSF4	TMEM8A	GAREM1	NDUFAF7	TNNI2	PITPNC1	LINC02133	ACOX3	NIT1	ZYG11B	SCARB1	TRAF3	CEP83	AMMECR1	LDLRAD4	PLOD3	ZNF275	ASB1	RNF146	SPIN1	PRR3	NDUFB4	ADAMTS4	THNSL1	PSME2	AMPD2	MBD3	MAPK9	DERA	WDR26	MAP3K9	SSH3	CYSLTR1	HLX-AS1	STEAP1B	CYC1	RHBDD2	ARHGAP25	AC007619.1	CPT1A	METTL27	MADCAM1	HSD17B14	INKA1	GPS1	ATN1	POLR3B	RPL23	ZBTB25	ZCCHC2	TRIM23	NUDT14	EIF3H	PIEZO2	PIM3	H1F0	LIMCH1	SUCLG1	HELB	CEP76	AL161457.2	PHC3	TMED4	PECAM1	RIN2	HSD17B12	CBWD6	KLHL9	PELI2	LRRC45	AC107068.2	ZNF260	MT1X	LRR1	U2AF1L5	VTI1B	ICE1	AC137767.1	PCLO	GPR155	GTSE1	TMEM79	SEZ6L	SLC25A38	AC126177.4	AP003481.1	UBTF	CRYBB1	TWSG1	KDM3B	PLSCR1	AL139353.1	SMDT1	AGPAT5	AC104827.1	AC119428.2	MARCH3	MIOS	MAP3K13	SUSD1	PEPD	PCYT1A	PLIN2	ZNF813	AURKAIP1	PIGH	DPH5	THOC5	APEH	SRP9	MLX	KPNA3	TPTE	RUNDC3A	TSEN54	LSM6	PSMA4	ARFGAP2	CREBZF	DNAJC11	AC005697.1	KIF9	ZNF557	RNLS	RNF168	AC104041.1	SYNE2	IMPACT	CENPO	DHRS3	CDKAL1	RBM45	GCH1	HGSNAT	GABPA	DMAC2	WDR25	PLA2G12A	CHMP6	AL359922.1	PSMD4	ILDR1	MAP1A	HIP1	GTF3C3	KIFAP3	NUP85	EED	NUP58	ARPC2	RGS18	S100B	TMUB2	AL589740.1	MMGT1	TRPC1	LINC01772	HOXB-AS1	ZNF592	MAGOHB	FAM3C	MOB3A	C12ORF43	ENGASE	SNCAIP	CSDE1	CENPU	CD247	DUS3L	PLEKHA8	SLC38A10	FASTKD3	TARS	RFX1	SEC31A	MBD2	AREG	WDR49	KCNG2	C2ORF42	AC104123.1	KAT2A	LINC00894	CDC42SE2	PALLD	P4HA1	ARHGAP26	GATAD2A	WDR83	PLEKHA1	HLX	BCR	TOP2A	LAPTM4B	MERTK	PAN2	DNAJA3	ZNF337	BRWD3	KCNMB4	TAF7	TBCA	ZCCHC3	PABPN1	UPF3B	YPEL1	CALCOCO2	POT1	AP001267.3	CYP20A1	TGOLN2	QTRT1	C5	OTOA	RBSN	CD93	CAMTA2	LINC00539	MAP4K4	FANCA	VPS26A	MED10	NBEAL1	CHMP4B	PHC2	FUNDC2	ZFR	ARF5	COQ2	KIF21B	PTBP3	AC002070.1	HMOX1	NIPSNAP1	MUS81	NADK	GCN1	CCDC7	GPD2	SYNGAP1-AS1	AC006299.1	OAS1	SNRPB	ZFYVE19	USB1	PIK3C2B	AF117829.1	HSD17B7	ZFX	VBP1	MDM2	MGST3	SERPINB9	PTPRN2	TLDC1	RCBTB1	SLC38A9	TSPAN9	UFC1	ATP5PF	PLEK	AL365273.2	ANKRD42	G6PC3	FP671120.1	AC008629.1	ANGPTL4	VSTM4	VCPKMT	LMAN1	TSNARE1	HIST1H2BC	MLYCD	YEATS2	GMPPA	NCKAP5L	ZNF175	ZNF600	COA7	TPM4	SCRG1	MRPS7	THAP12	UGCG	ZFAND2A	DHX16	TERF2IP	CCDC91	AP1S3	KIF3B	DERL1	ATXN7	NBPF1	STRAP	PLA2G15	CAHM	TXLNA	TTTY14	TANC1	EFTUD2	PDXDC1	KCNE3	AC096711.3	DGKD	TCAIM	RSPRY1	SMURF1	AC008074.1	WDR48	ECT2	AGER	KTN1	KLRF1	FN3K	PROX1	AC105052.3	SKP2	CTSA	AC009061.2	UTP6	CHST1	FREM1	PSMA7	ARG2	ZNF707	AC021231.1	PITPNM3	VWA8	PMM1	POMZP3	KLF13	UVSSA	SSBP4	AL645465.1	MIR4435-2HG	CENPT	AP002026.1	HSF2	BIRC6	FAM207A	CCPG1	REV3L	SEPSECS	MAGI3	GPAM	AC108488.2	DDX58	HUWE1	RBM47	FBXO22	IL18BP	AC106795.3	PCMT1	GAS2L3	SUMF2	NAB2	PPP1R13L	ZNF486	SLBP	CEND1	UGGT2	ZNF189	FLII	CCNB3	CPPED1	CEACAM4	ZSCAN32	PNPLA2	ARHGEF10L	CLCN3	CARD11	MSR1	ZNF562	CCDC136	STK17A	AC007448.3	DDRGK1	FRS3	SGCE	LRCH3	ADAMTS2	CLECL1	ZNF440	TMEM106B	FGGY	KLHDC1	DISP1	USP19	XIAP	TMEM63B	ZNF354C	FAM89B	MAGED2	SEC22A	EID2B	AL049869.3	LINC02576	LINC02100	LYPLA2	MPC2	CHD3	DPY19L3	TEX41	BVES	NAP1L4	PPIF	TMEM259	ACSL4	MKRN1	MOGS	PALB2	C2ORF88	MICU3	INAFM2	GAS2	BCORL1	GSAP	SLC49A3	NUP54	HARS	LYVE1	PSME1	ZNF704	NDUFAF8	PELI1	INSIG1	CS	S100A13	SIRT5	AC135050.3	UBQLN2	PPP1R3E	RPAP3	VPS26B	NHLRC3	CFDP1	CYLD	RPS6KA4	BAG5	APLF	DIRC2	STK36	AP5M1	CDKN2A	ME3	GBP4	C1GALT1	KLHL22	OXSR1	IFITM3	SYT1	CLPP	PI4K2A	PAQR7	TBC1D2	ILF2	DDX60L	HESX1	TTC38	MEP1A	AC022400.6	ELP5	BSDC1	RIPOR1	RABL3	UBR5-AS1	NCK1	CNGA1	ZNF629	TMEM69	CTR9	AC009318.1	TSR2	SLC25A19	TMSB10	ZNF420	RREB1	DDX10	MPST	CRYGS	ZFYVE1	AOAH	SMCHD1	AGAP4	STX5	SMARCC1	PSTK	MTERF4	ZNF148	NRSN2	ZNF239	KLC4	TRMT2A	SLC25A14	DLEU7-AS1	LARP1	UQCRB	MZF1	ZNF671	RFX2	STEAP3	PABPC4	SUPT20H	AQP4	SP2	STOM	NSL1	MYOM2	SPRY1	UBALD1	POMT1	PDE9A	CHTOP	SNW1	RGS12	LRRFIP2	MYBPH	MIR4458HG	TOMM40	FAM219A	SUMF1	PLEKHM2	SON	AC009119.2	MRPL27	SF3A1	SPG21	SUMO3	TAPT1-AS1	MSMO1	CASTOR3	AL035446.1	AP000446.1	KCNMB3	DDT	SERPINA1	CAST	AL096865.1	COL8A2	RPS8	RAB9A	RIPK2	CLCN6	HBS1L	NAPG	BCAT2	ITGAE	NIPSNAP2	DYNLL2	GMPR	LINC02356	C9ORF41-AS1	PDK2	SNAPC4	GK5	MYO6	PRNP	VIRMA	CWF19L2	INTS6	DUSP18	ABCC4	CCL4L2	TMEM216	ZYX	CHIC2	CALD1	DGUOK-AS1	RALGAPB	RPS21	BCL2L11	URB1	ATP11B	SLC25A13	DUS4L	STARD3	TLR5	SIRT2	ZCCHC9	ATP7B	MED8	VPS37A	LINC01550	ABCC3	SCOC-AS1	AC018816.1	L3MBTL1	ATP5MG	AC060809.1	CLEC9A	PLVAP	POC1B-AS1	STXBP4	CD47	AC093627.3	SSH1	SLC39A1	MGMT	SHARPIN	TTC19	ZNF266	AC104653.1	MSANTD4	MVD	LBR	KPNA6	TUBB2B	NPL	DAB1	HACD4	IDS	ANGPTL6	YLPM1	MIR222HG	CNIH4	LINC01736	TRPM3	AL513365.2	CELF1	DSCC1	ZNF473	LINC01478	SAYSD1	SGSM1	HKR1	NUP50	AC073115.1	ARPP19	RPUSD2	LARS	APOBEC3G	MSLN	P2RY8	IGSF10	MASTL	SLU7	AZIN2	MOV10	SPOP	BCAS3	FLOT1	ECHDC3	USP44	TEX29	AIDA	SSR3	MMP2	AC099669.1	C5ORF24	CDK5	TDRD3	NFKB2	MPEG1	MBTPS2	LPCAT3	RFX5	ARRB2	NFKBIE	COL4A4	AC025034.1	OIP5	SYNGR3	LILRA1	TRAPPC4	CRTC3	SNX20	GPR180	TNFSF8	COQ10B	ABHD17B	FAM20B	ST3GAL5	UBE2B	SIK2	BABAM2	SGSM3	NBPF14	UHRF1	GMIP	DSEL	DHRS4-AS1	PQLC3	CNST	COQ3	TMEM44	AC008764.8	GPM6B	CROCC	BRK1	THADA	E2F5	PHLDA3	PBXIP1	C21ORF62-AS1	PLD4	KARS	LACTB2	NONO	WDR70	LINC02228	FMO4	TOB2	AGTRAP	PTGER4	RCN1	RPS19BP1	NEDD4	ZNRF1	CDK19	BIRC3	HMGA1	USP6	APPBP2	DLC1	TAGLN2	CHMP2B	SEC62	AKAP9	MESD	AC002480.4	PTDSS2	ARHGAP24	ZFAND2B	SIK3	MRPL35	GNB1	RFC3	LETM1	OCEL1	MFSD9	NOP10	OSGIN2	PARP2	RBM38	CEP128	ZNF718	MTMR10	TRAPPC6B	EHD1	ZNF606	MCRIP1	CAAP1	TMEM51-AS1	MREG	SCARF1	MORN1	ARID3B	PSMG4	HBEGF	NPY1R	PRPS2	TGFB2	SYNDIG1	MATR3	MTRNR2L12	RNF217-AS1	ZNF558	HEMK1	ENTPD5	NDUFS7	WDR27	SF3B2	MAST3	ATG2B	MTRNR2L8	DUSP14	AC012363.1	LINC02211	GDPD5	PSMB8	AC008083.2	TXNL4B	PMS2	TLN2	SKIV2L	HIC2	ROR2	EDEM3	MRNIP	GPCPD1	SDAD1	MGST2	CCDC150	GLO1	CDH26	DENND5A	RBM25	PPP6R1	SNX31	UQCC1	FMNL1	HEATR3	PALD1	ZHX1-C8ORF76	AL354809.1	CCT6A	ZC3H4	DUSP22	KLHDC3	OTULIN	AKR1A1	YBX1	CCND1	LRRC37A3	CHDH	TMEM50A	FAM129B	WBP11	LINC01033	RPL8	ZNRF2	PRKDC	UFL1	AC018797.2	AC008957.1	RSPH10B2	NKAP	SLC29A1	ZNF791	PIGG	DDX46	LRRC6	PFAS	CABP4	ABHD8	SIPA1L3	PLSCR2	TRAF3IP2	RMI1	AC009063.2	RASL10A	ICAM1	AC092813.1	CDK11A	C9ORF40	USHBP1	PDSS1	SLC27A4	VGLL4	AC022568.1	EFCAB3	AC011511.1	BLOC1S5-TXNDC5	INF2	HEXIM1	YIPF2	PRKCZ	PDE4B	KRBOX4	CCNH	DOCK4	MLH1	TSEN2	UNG	CEP72	CENPB	LINC01605	KLHL7	KCNIP1	MRPL4	TMA16	ANXA5	CMPK2	ANKRD22	AL390957.1	SLC7A5	PAOX	EHD3	PIK3R1	LCAT	CISH	ZCCHC14	IKZF5	ASCC1	UBA7	HEATR5B	RAB11FIP5	COL6A1	ASTE1	FAM89A	IFI44L	STARD9	MANEA	AC019130.1	LEPROTL1	BCL10	HSDL2	A1BG-AS1	TJAP1	CMC2	STX18-AS1	CD46	THAP1	ZNF573	SPNS3	LIMK2	ZKSCAN5	GTPBP6	MIR210HG	GPATCH4	VAMP8	ZNF202	DOCK6	MT-ATP6	PRELID2	TPTEP2-CSNK1E	ZNF708	PDK4	LINC00243	CCDC167	PCBP3	SERAC1	AC005899.8	TP53RK	LINC00665	OLFML3	DMAP1	CPLANE1	COG3	TENT4A	AFF3	PLOD1	MIF4GD	CENPC	AC025887.2	CSF1	DET1	ARAP1	BTK	CTTNBP2NL	GGCT	MAST1	ANKS1A	FPR2	EPHA1-AS1	CCDC82	GOLGA8B	ZNF681	RBM17	UBA2	INTS13	FEM1B	ZBTB45	VCP	KIAA1211	APOC1	CCSAP	SMCO4	EBI3	TNFRSF11B	TGFBI	AC090559.1	AL669831.5	KHDC4	UBN1	TIMM23B	SYCP2	ABHD5	C21ORF2	IMPAD1	PCNX1	VPS45	ISG15	AC025171.4	TRIM32	ZNF844	ATP9A	AL033528.2	SERPINH1	TAF6L	PRRT3-AS1	AC104461.1	TMEM52B	C7ORF26	SH2B1	C6ORF62	ATAD2B	ALDH1A1	TLE1	SNUPN	SNRPD1	TOPORS	TMEM50B	DHX35	ACADM	UTP18	INA	JOSD1	MAN2C1	LRRC36	LINC00865	NMI	AFTPH	SNRPB2	THAP6	ZBTB41	MRPS30	NDRG1	DHRS4L2	ST7	SIMC1	SLC30A8	AC093895.1	DNAL1	SMCR8	ALG10	AC104532.2	GLIPR2	LRP8	ACACA	GIT2	TRANK1	VAPB	FBXO41	SERPINE1	GSTT2B	HNRNPLL	DOCK1	AC245060.5	C15ORF61	FES	XRCC4	ZNF761	CTBS	THUMPD3-AS1	ZSCAN30	TMBIM1	DST	TRPM4	CDC25C	CHEK1	GNB2	MOB3B	PRRT1	IFI16	TUFT1	ITPRIPL1	NPIPB3	ZFY	LAMTOR2	SEC22B	TRMO	MICAL2	CASP6	AF241726.2	NINJ2	ELAC2	SIPA1L2	SBF2	SIGLEC9	SEC24D	AC004918.1	GRAMD4	GCDH	EXOC5	AL662844.4	TMED3	EP300	AP000812.1	EXOSC5	CAPN2	ATAD2	SYMPK	NFIA	YWHAE	DDX3Y	B3GAT3	ZNF582	HIST1H1D	WEE2-AS1	FAM78B	SERTAD3	NFIL3	EIF3F	ACTR1A	DGUOK	TRIM37	PDPR	LDLRAP1	AC079210.1	YY1AP1	FRA10AC1	STK25	INPP4B	AC093152.1	GLTP	ATP6AP1L	COPG2	KMT2E-AS1	MLF1	ERCC6	RCC2	LMLN	PDE6D	KIRREL3	TCTE3	AC090518.1	AC008758.5	MRPL13	AL160272.2	DNAJC16	KIZ	C2ORF68	RECQL4	SUCNR1	PDRG1	AC006480.2	SNTB2	THRB	KCNMA1	MTERF3	CRY2	ZNF333	FRS2	ATP6V0A1	RBMX	TRIM33	CAMK2D	COG5	SNHG19	YBEY	TMEM170B	ATP6V0D1	AC004817.3	LINC00958	SCD	LRRC63	NBPF3	TBCC	MCM3	CDH23	ATIC	NOC2L	CGAS	ALDH16A1	HSPB1	AKT1	CLIP1	NSRP1	NFATC2	LINC02357	ZNF66	FMO5	REL	AHI1	G0S2	PGGT1B	NDRG3	AC009975.1	CDK17	KLF10	THAP7	DDIT3	TRIM41	INTS10	PIP4K2A	TCEANC	KLHL15	KDELR1	LILRB2	SLC35B4	SRGAP2C	SLCO2B1	C15ORF53	ZNF446	HIST3H2A	AC107204.1	MBIP	KCNC4	TNPO2	PTGIR	SCUBE2	OR52K1	XYLT2	GEN1	NUDT6	AMMECR1L	EFCAB14	SHQ1	BTBD2	CLEC2B	GSTM4	CNOT6	MAPKAPK2	DSTYK	APOL3	ZNF449	TMEM19	SDR39U1	CHD9	SLC9A9	RRN3	MIATNB	GTF2A1	NUCKS1	AC005726.1	AL360091.3	PPCS	AATK	MICALL2	TAF5	ADGB	MPV17	UCP2	C9ORF85	HRH2	MRPL3	STRN3	PRELID3B	AGAP3	VCPIP1	PPP2R3A	ZNF598	RRAGC	COPS7B	ORAOV1	NCOA6	GAMT	TSG101	EVA1B	BUD31	COX18	ATP6V0B	TRABD2A	ALDH6A1	FAH	TAGAP	DCAF12	NR2C2	EMP3	PCED1B	SLC25A29	PUS7	AC137770.1	AL138787.2	CRYAB	POLR2E	BCOR	TTF1	GPRC5B	CD83	TRPV1	CRTC2	REEP4	JDP2	STX3	COG4	RNF138	HHAT	DVL1	ABRACL	C2CD5	HLA-DPB1	AGO2	HNRNPUL1	VTA1	MYH7B	NLGN3	WDR18	CRIPT	CLTCL1	ANAPC11	MRPS26	MIGA2	SNRK	ZDHHC4	WDR60	ZNF219	FEM1A	LINC00278	ADAM32	ZNF250	ADH5	TXLNG	SPRED2	ZFP3	EML2	TTLL5	MAPKAP1	INPP1	KDM6A	FUT10	TRAF7	WRAP73	LINC01800	SIGLEC10	PAIP1	PRKCI	NBDY	MRPS22	AGPAT2	NETO2	FP565260.1	KATNA1	CCZ1	TRAM2	BRD8	TP53BP1	PTBP2	MTDH	DZIP1L	AC127526.1	SRRM1	AC009404.1	IDNK	PFDN5	FCGBP	SIKE1	ANLN	PNPLA4	DYRK2	MBNL3	EFHD2	AP002812.2	SYCE2	CCDC159	HES6	CDH13	SCRN2	CD2BP2	LINC01194	OGFOD2	ADAR	USP8	SNRNP70	EXPH5	AL512306.3	MAMDC4	ALDH1L2	WDR53	SLC11A2	CYTOR	ZNF528	PAM	SNHG7	BNIPL	CA5A	NBAS	TMEM176B	FBXO30	FARSA	PRKX	AC007879.3	AL137145.1	AP001347.1	AC093249.2	GPR132	PRPF3	RPS24	AC004865.2	SYF2	VPS11	EXOSC6	TK2	TMED2	ERMP1	MTO1	LAMTOR5	PCAT1	PPP1R3B	GOLM1	PLEKHH1	CASP3	AC025164.1	PARP10	EIF4G3	SLC12A6	SH2B3	AC018523.2	MAMDC2-AS1	MAP3K12	H2AFJ	RALGAPA1	ARHGAP11A	SGSH	GPSM2	SEMA6A-AS1	CDKL1	BMF	AGBL3	LINC00534	FXYD5	DEDD	DDHD2	PPP1R15B	TNFSF13B	PEX3	ANKRD31	LINC00639	UBL7-AS1	MIER2	AC008735.2	FAS	CBWD2	LINC01483	DENND2C	CACNB4	RIC8A	CCDC180	CASZ1	VAT1	Z84488.2	SNAI3-AS1	LINC00672	FAAP100	HLA-DQA1	C19ORF70	HHEX	WLS	SSBP1	DKK2	AC012184.2	DTX3L	APMAP	ADIPOR1	RGS19	AC019131.1	ERICH6-AS1	OTUD5	TMEM236	FITM2	ISCU	SLC39A12	NPPA-AS1	AC064807.1	ZNF439	BHLHE40	DENND5B-AS1	MS4A6E	SPACA6	TMEM72-AS1	NPC2	VPS41	SLC31A2	AC084337.2	HAUS5	MTRNR2L1	METTL3	USP38	ESF1	POGZ	EPN1	SLC1A5	B3GALT4	AC016909.2	DLGAP2	TM2D2	NOMO2	PCK2	WDR11	RBM28	SP140	ZNF83	FANCI	GUCY1B1	GBA	ATAD3B	PEX6	COPS6	GNAI3	HACD1	ABI3BP	VILL	EVI5L	LYPLA1	GARNL3	KPNA1	CIT	MON1B	MOCS2	PLEKHM1	GIMAP8	AK2	PLD6	IFFO2	TAB2	SLC35F2	NLRP3	LINC00843	AC008840.1	CD226	PRELID3A	SYTL3	MT-ND1	TRIM28	HMG20A	CNTRL	TMEM86B	TXN2	SFT2D1	MAN1C1	GPATCH11	SCAMP1-AS1	SLC35A1	SHISA5	SPTLC2	AL354707.1	BLOC1S4	UNC5B	RPS2	NIPA2	LSM7	WDR66	LINC01266	KHDRBS2	PKIA	CCDC191	SAMD9	JARID2	XKR8	LZTFL1	ZNF596	B3GLCT	MGAT5	FTX	HCG22	CKAP2	ERH	LINC00271	ZNF33B	LMO7	NDST1	PRR5L	PPP6R3	CHRNA5	RWDD1	MAF	CPNE5	PNKD	ARL4A	AC138150.1	TMEM266	RPS3	AGPAT3	DOHH	AC098829.1	TCEANC2	VXN	LIX1L	DNAJC2	SPTAN1	GOT2	SERPING1	AL596220.1	MAU2	RNF212	CENPP	CTNNBL1	CIP2A	FAXDC2	ABCC2	RPA1	WDR5B	AC100839.2	GPRC5D-AS1	CMKLR1	ACOT9	TBK1	SIGLEC7	SELENOS	VMO1	MRPL16	PRKAR2B	P2RY11	POLR3F	GAL3ST4	NCBP3	RNPC3	RPS6KA5	PIGB	VAPA	C4ORF48	ARHGEF17	DGCR8	VCL	PDE3A	TUBGCP4	PANK1	TMEM129	RYBP	PARP4	LNP1	SNX33	FAM234B	PHF14	PPP1R8	RASSF8-AS1	SOCS5	RPP38	SQOR	DPY30	CHRM5	ARMC5	NCDN	ANO8	HLA-DMA	TRIM35	THAP9	ABLIM3	TEX9	SLC16A13	C2CD2L	GNA12	LTC4S	PPM1N	AL390860.1	STRIP1	NEDD4L	SOD2	AC063944.1	ATP6V1D	MAP3K11	DAB2IP	LINC02035	PTPN13	AAED1	ICA1L	NEDD1	SNX9	MARCH1	CYP27C1	AC012435.2	KHNYN	CUL4B	HECTD4	FAM133B	GPRASP1	ING5	SEC63	SOX4	CC2D2A	AXIN1	FBXO42	GSKIP	AL139021.2	NF2	UBXN8	AL591518.1	NEK3	PTPRJ	AP2A2	ARL2BP	TEX22	CLTA	TMCO6	ZBTB6	PGM3	CEP131	PHF6	VLDLR	RCAN3	AAMP	ZNF561	RAD17	NFYC	AL139021.1	CXORF21	CYP2R1	NCOA4	ASXL2	NPIPB15	COL15A1	RPH3AL	NCF2	AC020915.3	RPL39L	MYOZ2	DMC1	LRGUK	ZEB1-AS1	AIMP2	TRMT5	C6ORF136	PHF11	ARHGDIG	AC092910.3	SEC24C	MAPK6	SLC39A14	HMGB1	SPAG9	IMMT	MIA3	ARRB1	MYO1D	AL160269.1	FAM72A	BOP1	LPCAT4	SNTB1	AC105345.1	CD163	ANAPC2	AC005258.1	PPP6C	GIMAP4	PLD1	RASGEF1C	MSRA	TMEM168	BMP6	KIR3DX1	MZT1	C5AR1	HIF1AN	FASTKD2	SIRT1	RSBN1L	GPR39	DCAF15	TTC13	FANCE	ARHGAP20	UBA6	EDEM1	TCERG1L	TMEM218	FASTK	MAFF	GLYATL1	CLDN4	FLYWCH1	FYB1	AL157832.3	RBM3	AMD1	TMEM175	RPL13	ARHGAP19-SLIT1	ARHGAP31-AS1	ERVMER61-1	WWTR1	SLC25A35	AAAS	RWDD4	SORBS3	LINC02062	RAD54L	WNT5B	PROX2	RANBP17	NFU1	ELL	ACYP1	SVBP	FAM208A	ATG14	TAP1	OXCT1	KDM2B	KLC1	LRIG3	GAR1	INPP5K	AL359979.1	RFXANK	FAM114A2	SLC27A1	IQCG	FOXK1	FGFR1OP2	CAPZA2	BCL7B	POLR2M	AL358234.1	AL354822.1	AC092069.1	NEDD9	CCT4	C9ORF16	TRNAU1AP	LRRC8D	AC090527.2	SMARCA1	ZNF540	ZFP69	AL358472.5	CLPB	PVT1	E4F1	CSTB	HNRNPA0	RCAN1	RICTOR	PRKN	DAB2	MLST8	CNP	CASP4	HELZ	SAP30BP	AC010890.1	ZNF879	RNF113A	PIH1D1	MBOAT1	ASB3	OSBPL7	COG1	RASGEF1B	RFWD3	UBR2	MANEAL	LRP11	ATRAID	NOA1	TMEM223	NUCB2	METAP1D	GART	C6ORF106	SRPK2	AC068234.2	AFDN	CLK3	AC022182.2	PARVB	MTHFD1	RIOK1	CEBPZ	WAC	PRKAA1	TRAK1	AL022341.2	BCKDK	CLEC7A	AP003108.2	MAPKBP1	ANKFN1	NECAP2	ACTB	TTL	AC106791.1	LINC01135	ASF1B	TAPT1	ARHGAP39	AC087741.1	STX10	TMEM63A	EPHX2	SCNM1	PCDH12	R3HCC1L	NOTCH1	NADSYN1	SLC38A7	EIF1AY	PRR13	UBASH3B	ZNF684	AC096677.1	ACOT7	EVA1C	ZFAT	LSM2	POMK	TBXA2R	CYB561	DNER	IAH1	NAGPA	CNBP	AL159163.1	APTX	MAP7	SNX4	MED31	NRSN2-AS1	PSME3	IKBIP	KTN1-AS1	OLFML2B	TMEM242	DPCD	SRPRB	CNNM2	RBM43	CALN1	PPP1R15A	YIPF3	TBX19	ARL5A	RAB10	ING3	NDUFB5	SLC39A8	RNF220	ZNF805	AC100858.3	AC002310.4	DAGLB	CXCL10	SFT2D3	ACADS	RABL2B	ARID2	DIXDC1	FAM241A	GLIS3	SNRPA1	LACTB	ANKRD49	CCL3	AL589843.1	CES4A	NME6	CDKL5	SLC12A9	COMMD6	DCBLD1	SULT1C2	NAIF1	TPM2	DDX39A	ASB8	NDRG2	MBD4	KIF26B	TFB1M	ITGB1-DT	SLC27A6	TSPAN13	UBE2L3	RCOR3	ZGRF1	NSUN3	SLC26A3	TXNRD3	AL160313.1	TTPAL	NELFE	FLNA	EFCAB8	STX16-NPEPL1	CD300LF	USP5	DPEP2	UBXN1	SPP1	TUBA8	NAP1L2	MEX3C	FAM76A	IDH3B	TMEM68	ANXA11	ZFAND3	AC087280.2	PPP2R1A	AL135925.1	FZR1	RMDN3	LRRC75A	ZFYVE27	BTG1	ZNF138	PCSK5	SPOCK2	ZNF526	CHURC1-FNTB	AC121764.1	AC108134.3	PSMC3	TIPIN	NEB	CPVL	L3MBTL3	CAPN15	DOK3	NAGK	TOMM34	PID1	ZDHHC18	PPP1R35	PTCD2	PAFAH1B2	PIGA	ANKRD36B	UGT2B17	AC009086.2	HEXDC	AC011043.1	PSMC5	RGMB	ZNF639	RIDA	ENTPD3-AS1	AP3M1	MAP2K1	MXD3	PHLPP2	PDLIM5	AF165147.1	FAM118A	RAB22A	SCYL2	PTPRO	CDR2L	TXLNB	ZBTB20-AS5	RBM8A	RMDN1	LINC02102	AP005433.1	TMEM63C	MFSD12	AC099329.3	DMGDH	NT5DC3	AL513314.2	SLC2A4RG	KBTBD12	NPC1	NT5DC2	MAPK3	NCLN	SPDL1	FAM173A	MRPL20	PTPN7	WDR11-AS1	KLHL12	ANAPC7	NCAPG	ZNF134	UBE2E3	NOL10	ADSS	CACNA2D4	MMAA	WNK1	SNN	TELO2	MARCH6	ZPR1	FAAH	LRP2BP	AC231533.1	AP001831.1	DOPEY1	MAP4K5	CFAP36	MANBA	NKAPL	WDR74	ZNF213-AS1	HSBP1	DPY19L1	CEBPZOS	TPRKB	LSM1	FAM13A-AS1	TCTEX1D1	RMC1	PPP1CB	ZNF22	TMX1	PRKAR1B	ZNF691	FDX1	AP000943.3	FAM81A	YWHAZ	SAMD9L	TLR3	SLC25A33	STAM2	IFRD1	ESD	KIF15	RMND5B	C7ORF61	AL391117.1	THBS4	C12ORF66	TFDP1	LINC00476	BACE1	SELENOF	SLC25A26	AL138720.1	DEGS1	PRICKLE3	FBXO45	GTF2H5	HDLBP	GOLGA7	NSUN7	MFSD5	RANBP6	RGPD2	CSAD	TMC4	ZNF566	TMEM273	PSMG2	PRPF6	IGF1	FEZ1	CTNNB1	CDKN1B	APOLD1	TMEM254	PIGQ	FOPNL	PDXK	CWF19L1	AL391095.1	CLIP4	MED12	AL034405.1	AC091563.1	AL450384.2	PKD1	KLF2	ATG4B	SEPHS2	TTLL3	UTP25	DDX3X	CPSF6	PANK3	SPRYD4	RPS6KB1	WDPCP	LRRC34	PRADC1	MRPL51	OGFR	AC090796.1	YIPF5	AC005833.2	SELENOM	FAM3A	LINC00685	MRPL9	LINC00342	VPS4A	PSTPIP2	RAD23B	BACH1	TRA2B	NPEPL1	ANAPC10	TVP23A	KXD1	GOT1	RNF219	CD81-AS1	GMNN	BRCA2	AC005280.2	ZNF140	ZNF786	MSL3	CADM2	CHODL	SLC12A5	GSTA4	P4HA3	GRAMD1B	AC009126.1	MCRS1	BATF3	C2CD2	CCL4	RAB34	CBY1	CAT	DCTN2	AK6	PAIP2	TIGD7	SPIRE2	AC009119.1	PARD6G-AS1	DEPDC4	NFS1	BTG3	FUT11	AP3M2	RPL14	SNX3	PSMD13	ZNF45	TNF	AC138123.1	SECTM1	RUNX1	DOK1	NAXD	USP13	AC006504.5	SAP30L-AS1	FAM114A1	SNX17	MEST	LMTK3	RPAP1	GFPT1	B4GALNT3	PLAGL1	NAE1	AC083949.1	ABCG2	SNAP47	RSRP1	MX1	PDK1	MIR4713HG	NDUFV2-AS1	AL590764.1	SGPL1	BET1	AL513327.2	MRPL57	MT1E	ROBO4	THAP2	DNAJC4	KDM1A	CDC42SE1	OGA	INTU	NOL11	NEURL2	TMEM248	AC008915.2	CCDC138	MCFD2	KDM5B	ACER3	AKT3	C2CD6	ETAA1	HECTD3	BAX	AC006059.1	SMIM35	AL691447.2	RPUSD1	HDDC2	AL117339.5	RAD18	COPB2	STK26	MSANTD3	STT3A-AS1	GZF1	PQLC2	PTPDC1	LCLAT1	CALHM2	TRIP6	FBXO25	DHX33	NFE2L2	RHEB	PLAA	CRCP	RBBP9	ATP2B1	LINC02476	TANGO2	CEP104	NBEAL2	FAM120A	PRKAG1	COA4	CSNK1E	IPPK	CD99L2	LINC02284	DAPK1	ZBTB18	MANBAL	STAB1	SEC14L1	RRM1	RAP1GAP2	AC011468.3	STPG1	AC025159.1	ADAT2	ZNF235	ZNF862	TRPV4	VPS18	STXBP5-AS1	LAPTM5	C16ORF96	IFI35	MSH2	SLC30A4	TMEM53	C11ORF68	RAP2C	EDRF1	TULP4	SGMS1-AS1	IFT46	PRPS1	ZSWIM3	TSPYL1	LRRC37A	AC078881.1	CHSY1	NOMO3	ELP2	PLXNA2	MFNG	SLC30A7	AC107067.1	LINC01355	PSMC1	VAMP7	BX255925.3	LY86-AS1	BUD13	TM9SF3	MACC1	WASHC3	CCDC157	NCEH1	COQ10A	AASDHPPT	PGBD4	SH2B2	NBPF12	RGS10	RB1	BLVRA	DLEC1	AP001059.3	AC079760.1	LAS1L	TTC33	UBE2Q1	UQCRC1	INPP5B	TUBB6	USP12	CMYA5	TMEM126A	RAPGEF6	RP9	N4BP2	PXYLP1	AL591242.1	CYP26C1	TDRD10	RFC2	ACO1	MFSD14B	PLTP	TRAF1	TUBB4A	ZNF616	EXOC7	FAM98C	PTGR1	RPE	RNF25	HLA-C	NKD1	PINX1	IQCE	WASHC2A	COX11	TMCO3	ZNF160	LINC02256	PKD1L3	EOGT	TGIF2-RAB5IF	SAE1	NIF3L1	ALAS1	MYBBP1A	MDN1	CSTF3-DT	CAND2	ZC4H2	ZNF496	ZNF326	IFT43	AC040970.1	RNFT2	SNHG12	SPTLC3	CP	BHLHB9	MAP1S	MAPK1IP1L	GTF3C6	NCKIPSD	CEP41	ZBTB17	KIAA1143	CAMTA1	DGKZ	RFC4	GLT8D1	HSP90B1	UCK2	VPS37C	DIMT1	LRRC4	TSNAX-DISC1	ABLIM2	FBXO36	UPP1	UTP3	SYNRG	ATP5MC2	NPIPB4	WDR35	DAAM1	SPATA6L	GIMAP6	HIST1H2BF	NUP210L	SCIN	CEP78	FUCA2	AL136531.2	PGBD2	AC105052.1	PFDN6	WDR19	CDIPT	BRCC3	CIITA	UPF2	CHST12	ADAMTS15	ASNSD1	RAB32	GSTM2	AP002884.1	RPIA	RANBP9	CNOT4	RRAS2	AC008738.2	GNE	UXS1	STAG3	ITGB1	AC105760.2	HAUS6	ZNF740	LYSMD2	NAT9	LUCAT1	VPS51	RNF8	PRMT3	FUT8	AL049651.1	PRDM5	Z68871.1	CAMKV	FRG1-DT	MAPKAPK5-AS1	PTPN23	MAGOH	CCDC34	TTC9C	SCLT1	C20ORF197	MRPL23	IRF5	AJ009632.2	FAM110A	IFI6	AL122035.1	PDCL	RAB1B	RAB40B	COQ9	CNOT8	POMP	PPP6R2	CCDC170	HK3	DCUN1D5	AC110285.2	ALPK3	DAG1	THRA	TRIR	ZNF254	MT-CO3	ETFA	GTF2H2	SYS1-DBNDD2	EIF3M	EPB41L1	SLAMF8	AC112722.1	MAGT1	TPK1	HSPA2	RBM14-RBM4	CGRRF1	AC242426.2	ABHD6	TMEM131L	PHEX	MOCOS	B3GALT6	AP001462.1	GSTM3	ZNF777	PIAS4	KLF6	CMTR2	GAS8	LINC01759	SRR	ALKBH3	SMAD6	RAD51C	HSD17B10	PEAK3	SLC12A4	RNF157	ARHGAP1	CKAP2L	GATD3A	TTLL4	MEFV	LINC01907	TMEM150B	FCGR1B	SENP2	NCOR2	ROR1	AC005670.2	CCDC186	MILR1	C5ORF17	HTRA4	EDNRB	ZNF697	JAGN1	RDH14	PDCD5	SLC26A11	ZNF444	EARS2	KCNMB2-AS1	C1ORF54	PSRC1	STK35	ZNF746	MIR503HG	SOCS4	C3AR1	YTHDF1	TMEM260	TARBP1	DNAJC17	PURB	ZNF26	TENM4	SHLD1	PTPN2	BCLAF1	VPS13D	KIAA1024	EBP	AC073610.3	OLR1	IKBKG	MRI1	DDX60	GPN3	ABHD15	ANKZF1	SNRNP40	NUP133	RUFY2	SECISBP2L	EPHB6	MGAT1	PDGFB	PDE8A	CNIH3	GNG12-AS1	TSC22D2	BAG1	WNK3	AC021188.1	TNFRSF1A	C17ORF80	CXORF56	SEC24A	ZNF276	CUEDC1	MTR	POLA2	ATXN2	ZNF146	UBR4	AC005165.1	ZNF432	FDXR	MT-CO1	PPP2R5A	WDFY2	FUNDC1	SELENOK	SPPL2A	AC116535.1	LILRA2	LSM4	AC107375.1	RNF103-CHMP3	RNF126	CTNS	HERPUD2	DDX24	TRAM1	VPS36	SYNE3	DDX23	TRIM73	ARRDC3	DCUN1D4	MAGI1	LUZP1	HIST1H4E	RPUSD3	CARS	ZNF318	WBP4	ERP29	EMB	TTC14	UBP1	AC006581.2	ZNF609	HOMER1	LZTR1	MTMR6	PEX26	BRAP	MRPS31	IFIT2	CHMP2A	CAPN5	AC145285.2	FAM161A	AC023157.3	PTPRN	SDSL	CR381653.1	RRP8	NLRX1	CDC42EP3	OBSL1	B4GALT7	POMT2	POMGNT1	OTUD7A	SRP68	FAM198B	SETBP1	ECD	PPM1G	AC027097.2	MAVS	GCC2	ZMYM2	AP001043.1	PPOX	AC008581.2	ACSL5	PSMD8	DMXL2	HMBS	MTF1	COX19	AC093668.2	INPPL1	FAM174A	MTHFD1L	RBM15B	ZNF324	LIAS	CIAO1	PIP4K2C	TUBD1	PARP12	KIF1A	MTMR2	KIF14	IKBKB	RAB8B	DEPTOR	Z93930.2	MAEA	SGO1	USP9X	NOB1	DHRS7B	PCGF3	ELK4	LINC00607	AC008537.1	ZNF3	CNOT10	KIF27	PRKCQ	MOCS1	MYPOP	S100A4	MPDU1	MARCKS	AC092119.2	ZNF830	ITSN1	ALG8	RNF144B	CSNK2A1	USP1	GNA11	AARS	FAM13B	BORCS7-ASMT	AL392046.1	DHX29	ASRGL1	METTL26	CALHM6	LINC00621	CXCL12	AP4S1	MTA1	RPL26L1	SLFN13	TCTN1	ZNF778	KLF16	IFNGR2	AL136962.1	RTCB	DHX36	GPNMB	SHMT2	GXYLT1	FLVCR2	OTUD6B-AS1	MLKL	P3H2	RNGTT	PADI1	KRBA1	RXRB	PPP5C	NECTIN3	COPA	WASF1	TMEM199	SDC2	AC005225.3	ANKRD9	PGD	TMEM182	PQBP1	FGFR1OP	FANCC	PTPA	FOXP2	IMPDH1	HIST1H2BE	OAF	DTYMK	CANX	GRN	CTSZ	ELF2	CDS1	TNFRSF10A	CLCN4	FADS3	FBXO21	MIGA1	ENTPD6	NECAB1	SLC29A2	CLEC4A	TMEM220-AS1	STK17B	CYBC1	ZFYVE28	LRRC39	SMC6	FGD6	ARFRP1	PLAUR	MELK	KLHL2	GMDS	CXCL13	SMIM19	SMURF2	ATF4	KNOP1	SAMSN1	MAPKAPK3	SEMA5A	CHMP3	EEPD1	ZNF215	SRCAP	ARMT1	CD86	PIGV	CASTOR2	AC090617.4	TRUB2	PTPRS	ILVBL	SLC37A3	MARCH7	PDE7A	KIF5B	NBPF15	PFKL	UBFD1	DENND1B	FANCD2	RUSC1	PSMB5	FAM32A	CCDC26	CHAMP1	CFAP54	C17ORF75	MRTO4	DDX50	EFCAB10	PUS1	FGD2	PFKFB2	ADAM28	UBA3	ZNF33A	SMG9	CCDC127	ZNF93	IBA57	CBWD3	ARID4B	PHKG1	PSEN2	TOLLIP	KDM7A	DTWD1	MED24	MFSD2A	GTF2IRD2B	PNKP	EXOG	EIF2S3	ZNF649	ZNF549	LYSMD3	ILK	LINC01285	BUD23	GLB1L	KATNB1	FDPS	PXK	PDCD11	CSTF1	FNIP2	MRPL10	RAB11FIP1	AZIN1	AC004834.1	TMCC3	CAPRIN1	CFAP97	ANGEL2	LGALS1	NIFK	DCAF1	SEMA4C	TSEN34	ZNF20	AL162497.1	TBX6	RPL18A	H2AFX	RPL36AL	NUP43	SEC13	ZNF280D	POM121C	CHD4	MIEN1	GORASP2	HIST1H4C	MRGBP	CA11	ZDHHC13	IL15RA	AC068051.1	GUCD1	STRN4	PPM1B	AC007292.3	CCDC73	GPATCH2	AP002807.1	LTA4H	MIR4300HG	BUB1B	USP54	FERMT3	NPIPA1	AKAP1	NUSAP1	SGK3	EPSTI1	ZNF571	RFX3-AS1	EXD3	SLC4A8	NCBP1	UST	EIF4A1	ESPL1	RBM44	POLR2G	PDE12	MRPS18C	YARS2	CLPTM1L	GAN	MIER1	PPCDC	MCMBP	ATF2	PECR	UTP14C	CYTIP	TRPT1	TIMM22	COLEC11	MPI	SAMM50	C1ORF122	SPRYD3	ITGA9	RECQL5	AC027644.3	A2ML1-AS1	GFER	ZKSCAN4	EIF5A	ZNF354B	EIF2B4	RPL24	ATP5ME	RPL29	BARD1	EDEM2	USP28	MLXIPL	TCAF2	CA13	NREP	PODXL2	GCNT1	AL049634.2	DNAJC18	CYB5R4	SUV39H2	PLCL2	SORBS1	SUCLG2-AS1	TRAFD1	QPCT	CPNE4	PMEPA1	PPIL1	BCL2L13	LINC02542	APOD	JMJD6	KIF3A	AL161935.3	RSBN1	SELENBP1	BMS1	HIRIP3	RNF207	CMTM8	PLEKHB1	QARS	BORA	KIF1C	COIL	TP53	ZNF346	WASL	PLCG2	FGF2	AC068205.1	UGDH-AS1	YIF1B	CCDC77	TTYH2	LRRC37A2	SLC6A6	WASHC1	ISCA2	IL3RA	C7ORF50	C11ORF74	NARF	TRMT10B	DPP8	ZNF16	CHTF18	IFNG-AS1	DACT3	FGD1	NME9	DALRD3	RINL	TMEM43	PTGES2	ATP5PB	MITD1	API5	AHCYL1	UBQLN1	VPS29	TMEM183A	VDAC2	STYXL1	NPIPB11	ZNF107	RBMS1	NUAK2	LILRB4	CBWD5	TXNL4A	HEATR4	TUBG1	PINK1-AS	CD99	ZNF675	TLR2	ZNF182	DPAGT1	UBXN6	IGHMBP2	CTPS1	FAM173B	TCEAL4	SSBP3	COX10	MLEC	GNG2	RIOK3	PHF21A	RAB27A	KDELC2	SUPT4H1	CRHBP	GLG1	AL121760.1	EFCAB11	CDKN2D	RAD23A	PPM1F	SMG6	MAPK1	USP43	CBWD1	AGK	STAT2	ZNF568	MED25	FAM227B	UGDH	MDH2	TRIM22	PIK3AP1	SPAG7	ASCL2	AK4	RNF219-AS1	MELTF-AS1	ANKRD37	TPRG1L	SCOC	HS3ST3B1	USP18	AL139383.1	STK40	WDYHV1	NFXL1	PLAC8	NUP214	KSR1	SLC3A2	FICD	DUSP28	PAN3	SLC6A12	BBS7	PLEKHF2	CCNI	IP6K2	CWC25	LINC00954	YJEFN3	DHRS1	MAP1LC3B	RORA	BEND6	RBCK1	FAM53C	LONP1	DYNC1LI2	RFC1	ASCC3	SAXO2	DAPP1	PPIB	HTRA1	JMJD4	ISYNA1	SUSD3	AQR	BRWD1	AC103691.1	AC092835.1	FRMD4A	PLEKHG2	FAM13A	CASC11	AC084816.1	LSM3	CD44	ADAMTSL4	BRD1	ATL1	CHMP1A	SLC44A1	RNF166	SLC8B1	PITPNA	PHACTR1	CDCA5	SKA3	C11ORF1	ANAPC15	ALDH9A1	ADSSL1	UTP4	POLR2B	TNIK	ARNTL	RBM4	LINC01473	PIPOX	EFCAB2	IPMK	Z82190.2	OSER1-DT	KCTD3	KCMF1	JRK	TGDS	FAM162A	CPOX	PLGRKT	MAML1	IFI27L1	PANK4	TRAF5	BUB1	SCO1	REST	ZNF845	CMTR1	NBL1	TMEM86A	GHRL	TOP1	ZNF71	AC008467.1	AP1S1	CISD3	MOK	AC005520.2	PLCXD3	AP000763.3	C11ORF24	ATP5F1E	PIK3IP1	TCP11L1	PTPN9	MDM4	MTMR12	NEFH	MPV17L2	DNM1	SLC27A3	FAAH2	EHHADH	LRRC8B	IL1RAP	RFK	EFCAB6	TOR1A	QSOX2	HS3ST2	AC147651.4	SSBP2	PYROXD2	PPFIA3	MYO5B	TACC3	ATP6V1E2	ANKRD16	YES1	PTPRE	LRRC29	CPSF1	GINS1	MED21	PGRMC2	AC008758.6	TYMS	RHBDD3	WDFY1	KCNC3	RXYLT1	ITGB5	NUDC	ZNF721	RNF122	PLEKHG3	RFTN1	UNC13D	MRPL45	SECISBP2	CXCL8	ZNF101	ZNF70	ZBTB39	SIGIRR	RTN2	GTPBP3	NFKBIZ	ZDHHC24	GPR137B	GSPT1	SLC35B3	ALKBH5	SLC25A6	DERL2	GPR34	CHIT1	EXOC3-AS1	F11R	NOMO1	NXF1	KLKB1	MIR2052HG	PTCH1	HDHD5	ARF1	ZW10	COMTD1	ATP2B1-AS1	STRN	INPP5A	CYB561D1	C1ORF159	SSU72	INPP5D	OTUD3	VPS16	CKMT2-AS1	CENPV	PARP14	AFF4	AC012360.3	RBM15	IER5L	MGME1	HPS5	NIPSNAP3A	AL359715.1	BEND3	DRICH1	TMEM115	TMEM134	TMEM126B	KLHDC10	ALKBH1	LPXN	ARID3A	TDRD12	ETFBKMT	ADORA1	ATP6V0E2-AS1	MAPK8IP1	GEMIN6	TUSC2	R3HCC1	CACTIN	ZNF674	TBCCD1	C3ORF70	SDCBP2-AS1	TBC1D8B	INO80D	SF3A3	ACSL1	SETD4	PRKACA	ABHD17A	CNOT11	MLH3	FCGR3A	MAP4K2	PYGL	NRDE2	AP2M1	RALGPS2	MSH3	RNF135	XPO4	ZRANB2	ZNF286B	AC012615.1	KCNAB1	LMF2	RGS14	PCYOX1	ZNF28	ABCA3	TYSND1	MTA3	KANSL2	NAGA	LINC00893	NEURL1B	ZC3H14	EHMT2	ALOX12-AS1	FANK1	PDHX	CRISPLD2	AC244090.1	AF127936.1	MEPCE	RAPGEFL1	SUDS3	SMUG1	TSN	UNC45A	THOP1	CLPTM1	SDHB	FIG4	TBC1D22A	MIR548A1HG	TOX4	ABCA2	CALCB	ZNF484	FAM168A	MMP25-AS1	AC068599.1	FBXO6	AC090630.1	DNAJC3-DT	IFT57	XAB2	UCHL5	MLLT1	GRSF1	SUGP1	STON2	PGGHG	INO80E	GNGT2	BBIP1	SMIM15	CKS1B	BNIP1	ENDOG	STN1	LRPAP1	TNFAIP2	AP4E1	LINC01119	GPR82	APEX1	SSRP1	PICK1	ADGRE5	LINC00667	CGNL1	ZNF337-AS1	TTC7A	WDR77	RBM39	AGAP2	CDIP1	ZNF197	TIGAR	PSMB2	ODF2	AP002495.2	ATG4A	PLB1	SNX24	PDCD2L	PGM2L1	DFFA	ALKBH8	NIPAL2	FAM200A	ZNF274	GIPC1	C8ORF76	EFCAB5	SUGCT	AC011287.1	ZFP36L1	SEC11C	SCD5	LRIF1	KIF20B	LINC00671	YJU2	GUSB	SHC3	GARS	DYNC1H1	NASP	RNF150	AC110995.1	SENP8	CORIN	PACRG	AL031428.1	PGPEP1	THOC1	ANKDD1A	SLC16A6	TIMM17B	ATAT1	GATM	FFAR4	RNF44	CLINT1	ZNF552	MT-ND2	SUN2	MRPS35	ZNF397	SFXN2	TST	AC093151.3	CHID1	ORC3	SLC9A6	UFM1	SP110	LUC7L3	AC008759.3	PTK2	ORC6	CEP152	UBAP2L	TIGD6	TBKBP1	TIMM44	KRR1	SARAF	FOXRED2	KCNIP2	APBB3	MIDN	ERCC1	SQSTM1	TMEM161B-AS1	OBSCN	ZNF43	SLC52A2	DUSP23	FBXL12	FNBP1L	OCRL	RAB28	HIST1H2AC	TBC1D9B	CUL2	IGSF21	TBC1D12	LMNA	TPD52	AL445472.1	CCND2	TAF15	MOV10L1	FRAT2	DNMT1	NUP62CL	TP53TG5	MCAT	ZEB1	TMEM254-AS1	HDAC11	NENF	MED30	ISOC2	ERI2	GPR162	PHLDB3	ALG2	AIMP1	NUP205	KIF4A	AP001318.2	BRIP1	CSE1L	MKKS	RPP14	DYSF	MCMDC2	CASC3	BZW1	SCAF8	CYFIP2	NXN	AC026471.4	RSL24D1	NTN1	AGAP9	FAM217B	CHM	XYLB	CCDC122	LINC01637	TEPSIN	NME4	CAMK2N1	PDIA3	ARL8A	AC007566.1	GTF3A	MAPK13	TLR10	TMEM87B	GCAT	ARL5B	PMP22	TFR2	AC021752.1	GALNS	HCFC1	BCL9L	FAM104B	CARD19	OSGEP	STAM-AS1	WDTC1	INHBA	FMR1	IFT20	EFR3B	ANAPC13	AC091551.1	NBPF26	AC087273.2	ZBTB24	WDR55	MARF1	ZNF835	NCSTN	RHOXF1-AS1	EXOSC8	C22ORF34	AC027117.2	TMEM67	DCLRE1C	ELOVL7	LTBP3	STX4	TBC1D19	FAM122C	ZDHHC15	LINC00472	DLG5	CPEB2	LIG3	C19ORF25	TMEM167A	NOP56	AC009226.1	GAS6-AS1	TRAPPC3	ATG4C	LEO1	RSAD2	CHIC1	ATP13A3	GUF1	RNF11	NAP1L1	USF1	TSTD2	AL121999.1	GNG12	CERS2	SPSB1	AC073342.1	RNF128	ZNF367	AC106739.1	DZANK1	SLC16A5	ASAP3	CYP46A1	JAG1	CRTC3-AS1	ZNF555	AGPAT1	ENG	FARSB	ANGEL1	CGGBP1	POLM	MND1	AC004687.1	LINC01317	HPCA	OPHN1	ZNF460	CDC34	CCDC6	DAP3	PIK3C3	IL27	GALM	AC021504.1	HIST1H2AG	FAM72D	AC012074.1	LINC00598	ZNF74	C12ORF42	ZSWIM5	ZSCAN12	C12ORF73	KLHL6	RALBP1	FBXW5	RNF4	USP21	TIMM23	SNRNP200	MEA1	AC021054.1	EIF3I	LLPH	MMP28	EMC4	BRD3	ACACB	GNB5	PREP	GPX3	CCDC57	PSMG3-AS1	SLC9B1	BCCIP	EGLN1	DDX19A	COG8	AC020928.1	AUP1	INTS6L	PDIK1L	ADPRH	AL136454.1	AC010175.1	AC002116.2	RPN1	DCAF8	CXCL16	PFKFB4	IPO7	MS4A4E	CCDC25	TSPYL5	AC087500.1	REXO5	TMTC3	SLC26A6	KCTD9	ZNF627	TMTC2	SYT11	EHBP1L1	EEA1	AC010168.1	MRPL28	PDZD8	DHX34	SLC22A23	GPAT4	DUSP3	AC009113.1	CCDC134	ZDHHC9	EXOSC4	PKIB	AC104806.2	SEC16B	WDR46	TGFBR1	C12ORF76	EIF3B	XKR6	LRP5L	WRB	GALNT6	ZDHHC8	DPYD-AS1	AC069549.1	AC011899.2	TMEM179B	ASB16-AS1	TCAF1	TYW3	KBTBD11	IER5	AKAP17A	GPC5	ZBTB8A	IQCK	LINC02210-CRHR1	ABCA5	TDP1	FXR2	SDHA	PRKCSH	TCIRG1	YBX3	EIF2AK1	UBAC2	ZNF91	AL078590.3	GLRX5	PLCL1	MBTPS1	BTBD8	AC119403.1	KIAA0895L	HYOU1	TRIB1	DHX37	HIPK1	STX8	HABP4	CDKN1C	LSM14B	GMEB2	MTMR8	OTUB1	LINC02328	TROAP	PSMB9	MEI4	PHF2	INTS3	ERMN	TTC26	SULT4A1	DNAAF2	LRP1	TRAF3IP1	NDOR1	ZNF350-AS1	CXCR4	CERS3	AC105411.1	PHF19	SPHK2	PRDX6	AC002091.1	AC068413.1	SLC35F3	ZNF311	MIR22HG	RGS4	FAM189B	SERPINB9P1	DCXR	TIMM21	TMEM87A	CBFA2T3	TMEM161A	GOLGA5	SCAND1	LRP12	LANCL1	FOCAD	GBP3	G3BP1	GADD45G	VNN1	TMEM106C	TMEM250	POLR3E	HOTAIRM1	IRAK2	CSF2RB	HPF1	RINT1	TSC22D3	PTPN14	CPSF4	TUBGCP5	SSFA2	GRAMD1A	AL355838.1	TMEM159	RPL5	SLC15A3	ADGRG1	AC022509.2	SMARCD2	RGPD8	DPH6	TADA2A	AL031599.1	PGBD1	RNF123	CHRFAM7A	CCNG1	LINC00266-1	AC133550.2	IQGAP1	CBX5	FAIM2	TIMM10	FO393419.2	APOL1	LIN9	BRICD5	DBI	TULP3	EIF2B5	ASH2L	PYGB	TM2D1	SMOX	LENG8-AS1	SAFB	CCNB2	SREBF2	STARD7	FP236383.1	SPIN3	KDM3A	UBTD2	ZNF512B	PPFIBP2	GDPD1	EEF2	FGF11	USP16	SUPT16H	SNX19	SS18L1	RUVBL2	FURIN	AQP9	NAA60	SLC46A1	MCTP1	C10ORF143	DLD	ULK3	ITGA4	CLEC4E	THSD1	MKRN2	WWC3	GSTO1	TLE4	ZNF385A	ZNF567	DENND5B	SRFBP1	OTUD4	ARHGAP27	OGDH	TBRG1	CERS4	SEMA7A	STARD8	MS4A6A	ATP11C	CCDC194	AKTIP	HAUS8	ACOT8	MVK	DNAH14	STARD3NL	GMCL1	STK24	RAB6A	ARHGEF6	AP000866.1	PFDN2	ANKFY1	STK11	APOE	ATP1A2	CHCHD1	WDR37	FOXJ2	GPR137C	BCAP29	SLC25A32	OXR1	KATNAL1	DNAJC7	TGFBRAP1	ENDOV	FNTA	WDR91	KIF18B	MEGF9	PCIF1	NTPCR	NXPE3	PRDM1	C1RL-AS1	CAMK2G	LMBRD1	INTS8	C19ORF66	NHS	PRMT5	NDFIP2	MAN2A2	CYTH2	GVQW2	GATD3B	PXN-AS1	SWSAP1	ARL17A	LTBP4	MYL12A	ACTR6	ZDHHC6	NDUFB2	SLC30A6	ACVR1B	DDB2	ZRSR2	ENTPD1	MRAS	SRP54	PLA2G2C	DNASE1L1	ABCB8	TMEM187	RLIM	AL390728.6	COPZ1	ICOSLG	AL157911.1	FLNB	GLUD1	CCDC61	MRM1	MN1	NEMP2	AL390729.1	LSM8	DPF3	RPS10-NUDT3	DGAT1	SHC2	PLAG1	RAB42	FANCB	AC215217.1	C19ORF48	PCBD1	DBNL	TBC1D25	PRR14	FANCM	CCP110	CCDC18	MEF2C	AC011477.4	CDK11B	HAX1	MRPS14	DDX54	SLC11A1	KPNB1	ESRRG	ZNF615	PIP5K1A	AGMAT	AP003486.1	LINC00926	XRRA1	CACYBP	MRS2	CC2D1A	CAMKK1	PHF12	GTF2I	NEK11	SPRYD7	NCBP2	AL512353.1	MYLK3	NDRG4	SNX29	PAK4	STK32B	MCM4	MRPL17	C18ORF32	CARD8-AS1	SCAMP1	MSL2	CNEP1R1	TRIM16	CXORF38	FPGS	METTL7A	FOSL1	PSKH1	DNAJA1	NLRC5	CLASRP	WDFY3	TMEM33	AC011405.1	PM20D2	TET1	ACO2	UBQLN4	TRAPPC2L	EGFL7	CUEDC2	PPM1M	DNASE2	LILRB5	KCNJ1	MFAP3L	SEC61B	ELOA-AS1	CYTL1	KCNQ3	C8ORF37	SCIMP	EMILIN1	COL5A1	PIGC	TINF2	AL356108.1	DYNC1LI1	LYRM2	LINC01762	RPS3A	FEM1C	KIF22	MAFK	NRARP	ACAP1	GPR161	GFM1	STAM	ZNF852	L3HYPDH	TMEM222	IMPDH2	ZNF330	ZPLD1	RGP1	IRS2	ANP32B	RAB11B-AS1	TRDMT1	ANKRD28	AL133523.1	ZWINT	LINC01258	ENPP3	COQ5	NFE2L1	NPIPB13	NOL6	MAP9	ADAT1	CADPS2	CHEK2	NINJ1	ATL2	PGM1	ZNF41	AC004381.1	SCNN1D	RRP36	RTF1	NTNG2	CACNB1	DDA1	ALDH5A1	SOX6	CD59	MYBPC3	BRPF1	ZBTB4	CARF	MAP2K2	BATF	ABCB10	PCNX3	E2F6	MED1	GABRR2	C5ORF30	ADCY6	UCHL3	MRC1	PRCP	AC111006.1	LRRC23	SESN2	LONRF1	CISD2	CBR1	STOML2	TASP1	MTMR4	TRMT11	SERINC5	DGKG	PML	AP003469.4	ZC3H7B	N4BP2L1	CKAP5	AHRR	NDFIP1	AC100793.2	BNIP3L	ETFRF1	ZNF12	BTAF1	GPAA1	PSMB7	AC015853.3	ERGIC3	TAOK1	DLGAP4	APOBEC3F	SLC25A45	RRP15	PTTG1IP	PDP1	C21ORF58	GRPEL2	AL161785.1	TNFRSF11A	TXNIP	SPATA18	AC004076.1	FAM117A	SLC50A1	SLC18A1	ACP2	VAMP3	KAT2B	NYNRIN	COL5A2	ASL	HTATSF1	PANX1	LINC01410	XXYLT1	ZNF658	ABCA7	GIT1	SLC12A2	DDX59	PPID	PFDN1	ZMIZ1	TAF1D	CDK18	FEZ2	TREML1	PIK3R6	AHCY	EME2	NFKBIA	ATMIN	DTD1	POLDIP3	ZFAND4	FBXW11	FANCL	IGF2BP3	LINC00847	CETN3	AKR7A2	RALGDS	PTN	NIP7	NT5C	IL18	YDJC	ELMSAN1	C12ORF45	CPEB2-DT	OCLN	ZDHHC12	PCDH19	C16ORF95	SLC35E4	UFL1-AS1	TRIM2	DCK	POLR3A	PRPF8	FAM126B	CDH3	NMRAL1	STPG2	MRPL47	GTF2H2C	TRPS1	HDAC2	HSPE1-MOB4	RSAD1	DGKQ	DESI1	CCDC171	TXNDC12	SINHCAF	RTN3	ZCCHC24	TTC23	FAM76B	ZNRF3	XPO5	U2SURP	SRBD1	AAMDC	GABRB2	TFIP11	GNA14	AC007881.2	LMTK2	UBE2H	ZBTB14	NCAPH2	AC068533.4	RPF2	KCTD5	PLEKHH3	AL591368.1	URB2	LPGAT1	AC007255.1	EBAG9	ARL6IP6	ABL2	C9ORF106	DLGAP1-AS1	RRAGD	GIPC2	ARMC2	GRAMD2B	WDR5	RASGRP2	THSD4-AS1	VRK3	ARMCX6	POLE3	METTL13	RBMS3	NUDT13	OS9	AC025171.2	TESK2	D2HGDH	SPCS3	CCDC88C	MPZ	LRRC47	MFN1	SS18	NUDT9	OGT	GOLPH3	KANSL3	AAR2	ATF3	CBX1	IKZF2	STAMBP	CDC14B	CDC14A	WDR1	TTLL7	GMPR2	ABCF3	PARD3B	EIF2B1	EDA	AP3S1	PTPRC	LINC02055	ELOVL6	AMDHD2	IFI44	GTPBP4	CCNE2	TTC39C	GPR75-ASB3	WAS	ADGRA2	FGF13	WDR92	SNAPIN	PXDNL	RNF180	PNPT1	SNAPC3	ORC4	STK38	SLC20A1	HMGXB4	OPA3	ELP1	AC026894.1	CRLS1	ZNF2	ARID4A	TMEM30A	AKIRIN1	TMC6	MED29	ELOVL1	HMCN1	AC099791.2	RIMS3	ZNF487	REC8	AC132872.1	AKAP6	FAM131A	SQLE	MRPS33	ARL6	EEF2K	JAK3	RNF141	FOXP4	DZIP3	PTPN4	LINC01446	GYG1	SP2-AS1	KAT8	AC011586.1	IRF7	AC016727.1	AC107464.3	AC007220.1	GTPBP8	FAM221A	DENND6B	SRA1	POP5	ZRANB3	DARS	ROMO1	POLD1	AC007384.1	MXI1	CCNB1IP1	MBOAT7	LIPC	PRKAR1A	RNF38	FSIP1	AL355773.1	GSPT2	LINC01426	ZNF350	ORC5	CLCN5	NR1H2	ZSCAN21	APLP2	IPO13	RIPOR2	CERCAM	PKIG	GPM6A	ZCRB1	AC239800.3	SNAPC1	HIVEP1	SCPEP1	PDCD6IP	NDUFV1	KLHL25	BUB3	CC2D1B	ITIH5	LMO7-AS1	AC239868.3	AC006115.3	PLEKHH2	SIGMAR1	MX2	REXO2	RMND1	ARFGAP3	ZNF248	MIS12	ZNF224	C5ORF34	DENND2D	EMC7	CD276	PUDP	CEP290	DTNB	GREB1	P4HA2	CFL2	ZKSCAN3	EMC6	FAM122B	AC097103.2	NBR1	NDUFV3	ALG13	HMCES	OGG1	CHRNB1	COPZ2	TNFRSF12A	CLUAP1	SPATA22	C9ORF153	PARD3	NELFB	CCL20	AGRN	NET1	HIGD1C	LINC01376	SEMA6A	AC105180.1	ADGRA3	MRPS11	RAB35	PPIL2	LIN7B	SLC9A1	SPIRE1	BNIP2	PLD2	IL2RA	RHOH	AC011479.1	CDK3	GABPB1-AS1	SNU13	ELOVL5	ACTR3B	PUM2	AC103974.1	DHRS13	TMEM150A	ZNF230	CMTM3	EPHX1	HRAS	E2F1	SAC3D1	AC010542.3	NSUN4	SLC35E2B	PNRC2	AL627309.1	NSD3	ST3GAL1	RAB7B	SCML4	PPP1R14C	AC010997.3	RGS11	ACTR8	HPSE	ITGA6	ACVR2A	HIRA	TRIM36	THRAP3	OSBPL9	PCBP1	VSIR	TAZ	ARL3	GFM2	LGALS3BP	AMY2B	ARGLU1	MCM8	C15ORF39	SHCBP1	GPR107	AL512422.1	TMEM214	AC138035.1	ZNF84	TSPO	BPGM	KMT5C	SREK1	AKAP8	EXT1	AMPD3	MTERF1	STIM1	PDCD4	PTPN11	RNF34	VARS	SCGB2B2	AC015802.4	CTSK	HYAL1	ZNF699	LSM5	PSME4	CCDC9	AC098613.1	TMEM143	TCEAL3	PC	ZC3HAV1	ENTR1	TAL1	TRIM13	TFG	CRELD1	TNFRSF21	CCDC60	SLC22A5	MUL1	FCHSD1	GGA1	AL356599.1	UQCR10	FAM160B1	TTYH3	MYO7A	CCDC149	TMED10	VRK2	ADPRM	CDON	AC079630.1	TOR1B	AC100793.3	AGBL1	GPC1	KNSTRN	HIPK2	ALDH1A2	SPNS1	AL512625.3	BOD1	TPGS1	PWP1	IGSF11	DECR2	DNMBP	AC231981.1	BORCS8-MEF2B	SELENOP	AL162417.1	DNAJC27	DSC2	C3ORF38	FAM216A	RPL6	XPNPEP3	SELENOT	FBXO3	RIMKLA	AC007923.4	CLEC17A	MED16	AC109826.1	ZNF738	C1ORF162	FAM241B	STARD4-AS1	AC098851.1	LYG1	LIPG	AP005530.1	CD72	PDIA4	IGSF6	DHX38	TP53BP2	PSMC6	HELQ	HMGN1	MANF	HSD3B7	IRF1	RNF20	AC068992.1	FGL1	AP005671.1	SELENON	ANKRD55	CARM1	PASK	GPT2	POLR2J	SLC5A6	SDC3	ZSCAN25	CCT7	VSIG4	VIPAS39	CABLES1	PCBD2	CCDC84	PIK3CD	P3H4	ING2	FSIP2-AS1	ANP32E	RTKN	RNF14	CARD16	SNX22	CATSPERE	FAM151B	ZNF717	OSBP2	DYNC2LI1	HNRNPR	BRI3BP	CU633967.1	ACD	TSPYL4	PROSER1	EXOSC10	SLC35D1	AL360181.3	SLC41A2	HGF	CTDSPL	RAB1A	CYP39A1	KIAA1191	GPC2	AC011815.2	KLHL3	INTS12	PPP1R2	SETMAR	PRKAG2-AS1	CTC1	C1ORF131	ATG5	POLRMT	NAV2	CIR1	AURKA	VWA5A	FUOM	CAPN10	SLC25A20	EIF3L	TTC7B	AP5Z1	MIR3142HG	DICER1	SMPD4	EAF2	ZNF501	PRPF19	CPNE3	TICRR	AC012414.5	AC024060.1	MRPL11	ZNF79	RCHY1	GLMN	SLC9C2	APH1A	PYCARD	AC013394.1	GJA1	DCAF11	PLBD1	AC097534.2	AC025580.2	SSPO	AL139125.1	ZBTB2	SEPT8	ESRRB	RAB11B	SHMT1	SS18L2	ADAM15	RTN4IP1	UFSP2	ORAI2	LRRC42	PAPLN	XAF1	FBP1	SAP30	CCDC124	FADS1	PRPF39	RAB3IL1	PLEC	FAM117B	ZNF710	MRPS2	SNX11	AC107214.1	RNF7	DNTTIP1	AUTS2	PRDM10	RAPGEF1	MIR99AHG	CCT2	RTN4	C2ORF69	ARNT	HOXB3	TMEM64	AC010226.1	DXO	AL080250.1	SLC22A18	GPR135	TFAP2E	LINC01091	AC114490.3	KBTBD3	MKS1	LIN7C	ZDBF2	INTS7	EXOC1	ATG16L1	KRT10	IK	SNF8	LINC01678	CASP1	G2E3	EIF2A	SH3GL1	LAMP1	ATP6V1A	TCF4	TSPAN32	UIMC1	PLXNA1	ALDH3B1	RRAS	ZNF185	SLC25A22	MLXIP	EGR1	TRIP10	SLFNL1-AS1	BDNF-AS	SHKBP1	AC010319.4	EZH2	CATSPERG	NQO2	UBE2N	ZC3H12D	AC007038.1	LITAF	PPP2R2A	CD55	PRMT1	CEP85L	KBTBD8	PSMB4	ITGB2-AS1	AC098679.1	ETV3	ZBTB10	ZNF624	SNRPG	ALKBH7	BECN1	CAPZB	ZNF414	LINC01468	ST6GAL1	FN1	RCC1	POT1-AS1	MRPS18A	CUL9	CEACAM21	AC104389.4	SFI1	ZMPSTE24	ATP6AP1	NDEL1	TJP1	RACK1	ARHGAP23	SPAG1	LIG1	COL23A1	RUNX3	CIB1	PPIE	AC011330.3	RBM5	REEP3	ZFPL1	TBC1D4	RCN2	POLR3GL	THUMPD1	POLR2D	ATRIP	SRI	AC087672.2	LINC01301	LDAH	SEC23A	MAGED1	UCN	SDHAF4	PDE6B	LZTS2	KIF1B	LRRC8A	GPAT3	AP001453.1	ATP6V1H	NUP155	PPP4R1	CINP	SERPINB1	YPEL5	ZNF524	ADGRG5	AC009403.1	EIF3K	AC025283.3	RABGGTA	ORAI3	AC114781.2	GRHPR	RSU1	DRAIC	RANGRF	SLC39A7	RBP7	CCDC144NL	TRIM9	C2	IL27RA	ASPHD2	AC004241.1	GRID2	FTSJ1	RRP1	MTHFSD	AP4B1	HLTF	NFATC3	FIZ1	QTRT2	AC244131.2	CCNL2	C1ORF52	WDR76	AP001157.1	DICER1-AS1	NMNAT1	DPY19L4	NMD3	HLA-E	SUSD4	NMRK1	DNAJC12	ADAP2	AC005759.1	CYP27A1	OVCH1-AS1	SAMD13	BLM	STAT5B	EID2	TRMT61A	DHX58	ZDHHC16	EIF5B	MAP3K21	C1D	DYNLT1	AC092683.1	SLC46A3	MUC20-OT1	CTNNA1	FALEC	C12ORF29	TBC1D17	AP1G2	MAST2	HMMR	SMO	UTP11	TMEM176A	AC019163.1	TOMM70	WDR89	OAS2	KIAA1522	SGMS1	B4GALT1	NPIPB2	AP000282.1	NCKAP5	AKAP11	EFHB	RPL39	ARL17B	TEX30	AL359644.1	NDUFAF2	AC069368.1	FAM129A	MPHOSPH6	ZC3H3	ING4	PPP1R10	TRAPPC11	VENTX	RNF24	SNRPF	MRRF	ACBD3	AC092142.1	TMEM116	RTCA	SLC25A28	TPCN1	RLF	ARHGEF40	ZNF471	POLR3D	RPGR	RDX	PGAP3	AC007879.1	AC091057.2	ARHGAP33	ZNF493	SLC30A1	SMG5	SF1	RAC1	ORMDL2	DDX25	PDZD2	GPR108	TDRKH	TMEM140	AC008014.1	WDR20	FCGRT	ZNF593	EXOC6	YARS	SPHK1	ATXN7L3B	MAPKAPK5	RBM22	LYN	MCCC1	LINC02340	CCDC59	A2M-AS1	IRGM	NAA30	TMEM185A	ENDOD1	NUFIP1	MED6	TMEM94	SEC23IP	ORMDL1	LRIG2	CPSF7	CRLF3	MAPRE2	GVQW3	LURAP1	ATP8B2	RNF40	IQCJ-SCHIP1	NOP16	HSD17B13	UGT8	HIST1H1C	ZNF257	DLG4	YTHDC2	KMT2E	LOXL2	PFN1	KPNA2	GNL3L	TIMD4	ZC3H6	EIF1AX	PORCN	FAM110B	HDAC5	SLC31A1	VDR	SMPD1	AC103810.2	ST3GAL2	PYROXD1	NAAA	SLC35C2	PPARA	CSRP1	NRP2	DDX18	FKBP7	MRPL24	ZNF586	MYLIP	GSTCD	VPS37B	DNAJC30	MICB	BMT2	CD4	PRDM15	ZNF491	CFAP20	RUNDC1	SLC45A4	RBL1	GRIK1-AS1	HINT3	RGL1	TAB1	STK19	ERLEC1	RANBP1	EVI2B	TRIQK	IFT172	SLMAP	PVR	PNPLA7	SMC2	CITED2	MCPH1-AS1	IFI27	AC023790.2	MGAT2	AC073896.1	SLC9A7	CCDC28A	NRL	PAXIP1	ZNF589	GFOD2	TP53I11	SIAH1	OCIAD1	MUT	FBXW7	UBE2L6	EXOC4	TMEM184C	AC002310.1	SPATA7	POLQ	AP003063.1	ALG3	LINS1	AC079015.1	AKAP7	UBR5	HGS	CIDEB	BCL9	AC011509.2	C7ORF43	HSPA6	EIPR1	COASY	SSNA1	ERCC4	QKI	EIF2B2	TTTY15	ZNHIT6	KANSL1-AS1	CENPE	SLC35B1	ZNF502	CTDSP1	BRIX1	LINC01708	JMJD8	CSTF2	TNFAIP1	IQSEC1	COMMD4	KMT2B	EMC8	MORN4	BX284668.5	RNPEP	LRRC17	AL139807.1	PLCB3	DHX8	PTPN22	PLAU	ST6GALNAC4	SGTA	SAMHD1	RALGPS1	LINC02021	FO393400.1	CARD6	LINC01503	DNAJC10	PRKD3	LXN	ZNF18	NDC80	LTBP2	MTX3	KLHL26	CRNKL1	RFNG	FOXO1	ZNF317	ARHGEF9	CORO1B	GLRX2	PMPCA	ZNF445	ZNF143	AC027097.1	ICAM2	AC073896.2	MTBP	ZFP64	AGFG1	ZFP1	DDAH2	ETFDH	LSM12	EPM2AIP1	PPP1R12A	SLC7A1	MAP3K7CL	PAXX	NFAM1	TMEM161B	APBA3	PIP4P1	APOL6	ABL1	IRAK1BP1	DYNC1I2	TBL1XR1	DHRS4	ATP5S	ROBO3	SPTBN5	OSBPL2	DUSP16	HNRNPM	IRAK4	KAT14	PPA2	RBM15-AS1	MRPL46	COQ4	TSPAN5	GALNT10	ZNF226	ZNF677	RARS	AC073529.1	MAP3K10	NDC1	PMFBP1	PADI2	CORO2A	CLMN	UPP2	ZNF142	HDGFL2	LRRC69	GTF2B	SMARCA4	MRPS23	CNIH1	BHLHE40-AS1	TP63	ICMT	MICALL1	KLHL21	C18ORF25	CECR2	SCRN3	RPP40	ARRDC3-AS1	MYBPC1	DDX27	AL162274.2	LPIN1	TENT4B	PIK3CB	NUBP1	RHEX	APIP	C9ORF64	TRAIP	KCNN4	FAM72B	MPRIP	GGCX	STAU1	TMEM128	MUTYH	ZNF480	NUB1	ARPC3	NPEPPS	CAMTA1-DT	NMT2	LINC02341	DNAJC27-AS1	DCDC1	TMEM107	FAM234A	POC5	LINC02381	ADI1	B4GALT3	NUTF2	IRF2	TIAM1	DEPDC7	KREMEN1	AC008649.1	UGGT1	MORF4L1	CCNY	CUL7	AC009495.1	CHST10	RFXAP	NDUFV2	NAPRT	COG2	AKIP1	DPP7	KDM4B	TBC1D23	KLF4	FAM50A	PABPC1	SDF2	C4ORF19	AC078846.1	TLR8	ZNF200	WRAP53	ING1	SACM1L	CPSF3	RBM18	ZNF518A	SNCB	HSCB	SRGAP2B	VAV3	HARBI1	SEPT4	TXNDC9	ADAL	COL18A1	UBA5	SRSF10	TOP3B	CNOT7	DIAPH1	ZFYVE9	PCNT	LINC01184	FBXO7	MTMR1	ALOX5	LINC01632	CAPS	COX7A2L	PEX14	CCDC117	MRPL18	SPCS2	LINC01588	ATP23	ANKRD10	AC008438.1	LAMTOR3	TMEM101	CCS	RPRD2	AC126177.2	TOE1	PLCXD1	HSPB11	MEN1	IFT81	TMEM38B	WTAP	VPS72	TCP11L2	NRBF2	COPE	PIP5K1B	FRYL	COLGALT1	AL359265.3	EMG1-1	AL356056.2	SLC24A1	USP49	KCNAB2	DCAF16	CEP68	DEAF1	NEK4	GPSM1	MAP1B	SULF2	AC104794.2	ZNF280C	FAM129C	MMADHC	ATG3	EML5	RAC2	AC034195.1	KIAA1841	TMCO1	PRCC	DSE	ENTPD4	GRK5	CLASP2	ZNHIT1	ANKRD54	RWDD2A	TEN1	CPA6	SNRPA	DNAJA2	SKA2	TCP1	ZUP1	CAMKK2	AC019117.1	TSKS	GDF11	AL162231.2	VSIG10	ZCCHC10	ZNF184	AL627171.2	NANS	PLIN3	KHDRBS3	ZDHHC20	GTPBP10	CHCHD3	TINCR	TMEM65	GRK6	AC002480.2	POP1	GCLM	TAF2	ECI2	APTR	LSS	LAMTOR1	METTL17	LYL1	BTF3L4	SIRPB2	SLC17A5	PLPP1	MED14	AGO4	PLEKHG1	SEMA4D	HMGXB3	ERGIC2	CASS4	BRPF3	TAF4B	AC127024.2	LINC01340	LMAN2	BAHD1	LPAR5	TM9SF2	PKN2-AS1	TBC1D8	SLC12A7	GSE1	ZBTB21	TNFAIP3	SIRT6	RBM23	FAM107A	PSD4	TOPBP1	PPP1CA	TMEM203	CAPS2	ATP8B4	MPG	STK11IP	DPP3	POLR2F	EMC10	SNX8	LARGE1	MROH1	RBPJ	FUBP1	TTLL12	TP53INP1	ITFG2	LEKR1	ARHGEF3	ESYT1	MSS51	DNASE1	RPN2	EIF2AK2	CENPK	RAB3D	PCYT2	LSP1	TLK2	PIGP	SLAIN1	RAP2B	ZNF460-AS1	THUMPD3	TMOD3	WDR45	OSER1	C3ORF20	SMAP1	MRPS27	UBE2C	SF3B3	LRRC49	PLP1	NUDT12	FCHSD2	TCF19	AC005261.3	TTTY10	SLC37A4	DDX5	LINC01252	ZP3	FAM118B	AC108718.1	OSBPL11	AP000439.3	COMMD8	IQGAP3	PPIL6	C12ORF49	RPGRIP1L	FAM204A	DONSON	MTERF2	MRPL58	GNPDA2	SMAD4	TM9SF4	ACAA1	SUCLG2	USP51	NISCH	POMGNT2	DUSP27	IMPG2	AC023355.1	HSBP1L1	POP4	LRRC20	HERC6	BTBD6	BTN3A3	RAD1	PPP2R3B	PHF7	PRUNE1	STAT1	AL356356.1	ETHE1	VPS9D1	PATZ1	PRKRA	ZNF490	FBXO33	RASSF8	TOGARAM1	RHBDF2	LRMDA	TENT2	AC099518.1	STS	TYK2	SELL	DCAF13	BID	GXYLT2	TRIM21	TMEM209	PGAP2	NUDT16	AC005261.1	SMIM14	ZNF385D-AS1	ZNF518B	BAIAP2L2	TOX	NOXRED1	FBXO8	TRERF1	NELFCD	HDAC3	FGF20	ARAP2	EML3	ZC3H12A	HSDL1	BBS10	AC004951.1	AL049875.1	STX2	ZNF273	SLC7A6OS	GSTK1	C17ORF51	SRPK1	CDC40	JAML	SGCB	UTY	LY96	IL17RC	LINC02015	TCTN3	GNG5	ALG6	STX11	MR1	EFNB1	MACO1	AC093673.1	DRAM1	KAT7	SNX6	PITPNB	LINC02232	AC243829.1	AC091133.1	KLC2	KLHDC2	SLC25A43	LINC01684	BAG6	MEF2D	JMY	AC053527.1	PQLC1	TBC1D20	GNLY	ACBD4	VPS28	C11ORF71	TSPOAP1	TMEM39B	EP400	CANT1	HYAL2	CALCR	TTI2	RFT1	SPINDOC	KIF17	GDPD3	AL683807.1	DACT1	PSMG3	IFRD2	ADGRL1	EPOR	ANKRD23	FAM45A	ATG13	HPRT1	CLK1	SUCLA2	NUDT4	FBRS	AP1M1	DDR1	FHAD1	TRIM3	PIAS3	HSPG2	PUS10	ANXA4	MTIF3	CD2AP	ITGAM	LINC01374	POLG	QDPR	VASH1	LACTB2-AS1	NUDT22	RASGRP3	STIP1	DGKA	HHLA3	PGBD5	DBF4B	TMC3-AS1	ZNF92	CFAP74	NOLC1	SLC25A17	ETV6	NAB1	ERAP2	LARP4	ETV1	PEA15	BTN2A1	PPP2R5B	FH	VNN2	ZNF214	KLRD1	AC022784.6	AL353759.1	JRKL	GDAP1	AZI2	PIGN	MYO10	TBP	AL445483.1	CCNQ	SMYD5	MROH8	GNPTAB	TRADD	HLA-DOA	IMPA1	TMEM138	BRD9	CDV3	DTNBP1	MFF	NOTCH2	PPP5D1	NME7	RTL8A	FSCN1	FUS	BFAR	SLC18B1	TBC1D7	LUC7L2	HINFP	SETDB2	ZNF771	FAM120AOS	CCDC152	IL10RB-DT	ITGA7	BBC3	AC097347.1	AC108449.1	CISD1	FAM66C	ZFP30	POLR3K	ZDHHC1	CFD	MAK16	C1ORF109	GSK3B	CYB5A	GBP2	NEIL2	ZNF331	PYM1	TCTA	CRY1	NUPL2	PHF20	PPP1R12C	ACLY	SLC36A4	HNRNPH3	DDX6	DNM1L	PGLS	TIAL1	ABHD10	ZNF133	SRSF1	ARV1	ZFPM1	NLRP4	CNGA4	ORC1	PAQR5	TMEM255A	ZNF646	B4GALT2	SCN1B	PFDN4	HACD3	SLC39A6	CASP2	ABCF1	UBALD2	NOL9	RABEP2	TRMT1	MARCH5	ZC3H18	ZNF292	NUBPL	ADAM11	CIRBP	SUPT5H	GPATCH1	PTDSS1	MTUS1	METRN	AL445250.1	TACO1	LHPP	AASDH	RAD51AP1	DNAJC1	AIP	GTF2H1	SH3BGRL3	CPD	DOT1L	MFGE8	NPHP3-ACAD11	TUBGCP6	CEP164	STARD5	HACE1	XRCC1	CBFA2T2	PTP4A2	LMBR1	TLNRD1	UROS	CDC42	RPS4Y1	PTCHD4	ZNF281	DUSP11	WARS2	SWAP70	PHTF2	UBAP1L	AC145422.1	CPT2	HDHD5-AS1	TBC1D10C	AGA	M1AP	GNL2	ZNF541	DCAF17	MDC1	ZDHHC7	ANKRD40	CENPI	ZFP82	HAAO	ANKRD27	ABHD11	CHMP7	PRIM1	UBA1	ZNF469	CCDC15	DDOST	EPDR1	EXOSC2	TP53I3	RING1	UCK1	NHP2	THOC6	TBCE	SLC6A16	ZNF689	RGL2	ARL10	AC025569.1	LPCAT1	SEPT7-AS1	MIR181A2HG	ADCY9	GNA13	MED19	IFI27L2	PLPP7	SEC24B-AS1	TRAPPC2	TMEM9B	RELL1	SOGA1	ZSCAN2	AL117335.1	RSRC2	HERC2	AC093206.1	FAM3B	ZNF883	ADAM8	PRR16	RAC3	AL158071.1	HERC5	ZNF426	TAOK2	AL592295.4	SRSF9	MAP2K6	LGR4	ZBTB8OS	AL645568.1	DDX21	SRGAP2	AC010618.3	GRIPAP1	NPRL2	AP001005.3	GTF3C4	NAT8L	SEMA4A	LINC01505	WDR43	NFE2L3	NTMT1	AC114689.3	CFAP100	KIF11	PHKA1	GPR157	ASTN1	AL035681.1	RAPGEF3	ZNF34	YIPF6	PAF1	ZNF850	YWHAB	FAM8A1	LMCD1-AS1	THYN1	ABCB4	MFSD13A	SLC25A36	ECHS1	ELAVL4	B3GNTL1	TPRA1	AL136295.1	IFT122	AGL	ORC2	PEAK1	HPN	VEZT	USP30	PTS	CDCP1	ELK1	AMOT	BCAR3	NUP50-DT	SASS6	UBR7	LINC00968	CIAPIN1	AES	HSP90AB1	GTF2F1	EI24	KYNU	RRAGB	RPP30	GPATCH3	PLK3	AC005498.3	AC104662.2	CORO6	AGAP6	METTL23	AC008741.2	RPH3A	LINC00599	PLAC8L1	RNASET2	C1ORF174	SPPL2B	PAXIP1-AS1	LTN1	FKBP14	ILF3-DT	TFE3	ZNF90	JTB	TMEM62	TADA3	PCMTD1	ZC3H15	ADAMTS19	LOXHD1	NTM	GDI2	COPS7A	TBC1D15	ZCCHC17	VHL	AARS2	DDX20	PAICS	NAXE	ALKBH4	ECPAS	ALG10B	ZFC3H1	S100A11	VAMP4	AC055855.1	ZSWIM7	USP10	SMU1	LTB4R	ATXN3	ARL6IP5	AL450998.2	RASGRP4	HAGH	KRAS	AC007364.1	SLIT1	CNOT9	PTOV1	DPF2	BCO2	TMEM44-AS1	DDI2	AL390066.1	SLC12A3	USP20	BX322234.1	ASF1A	IFT27	CTSS	LINC02207	PPME1	MOSPD1	ACAD9	EIF4E	PIGO	FAM206A	PTP4A1	ZNF525	COMMD2	TMEM219	UQCRC2	CCDC137	AC240565.1	CDK10	AC016831.7	HECTD1	METTL5	TMEM192	TUBB8	LINC01088	RPL9	AC107952.2	QPCTL	WDR34	NCAPH	ZNF503-AS2	WSCD1	HTRA2	NDUFB6	AC009228.1	NEIL1	AL512380.2	FHDC1	THNSL2	TONSL	SPDYA	CD9	MRPL40	TTC1	INAFM1	GON7	ZNF788P	FAM220A	ZNF514	MRPL2	KEAP1	ABHD18	SH3PXD2B	ABCB7	DUS1L	WDR45B	ZSCAN29	KDM6B	EXOSC9	SLC41A3	C1ORF123	ZNF714	NOXA1	ZNF770	ATP1B3	FDFT1	COX20	TRIM25	DUS2	TRIM66	NEMF	CREG1	TRIT1	B4GALT5	MKL2	ITGB2	ZDHHC21	FAM102B	CTSC	STRBP	DNAJC5	PDPK1	DCP2	ZFAND6	ZNF316	PIGX	STK39	BLOC1S2	ATF6B	UPK2	SMIM10L1	L3MBTL2	TERF1	ZNF577	DNAJC15	COPG1	EIF4H	FAM102A	SULT1A1	AC012358.3	NUP88	SPON1	TOP2B	RABIF	HAGHL	GNAI1	LINC01356	COL19A1	HSPH1	METAP2	HEATR1	FBXO46	RDH13	AC112206.2	ZNF461	HHIPL1	TSPAN31	AP002383.2	PARP9	CROT	LRRC74A	TTC32	PATL2	PSMD6	KBTBD2	CBLB	CCDC130	EIF4EBP1	WASF3	SFT2D2	LINC01137	IL1A	C8ORF33	SEPT7	C10ORF88	ZNF726	ACSS2	SEPT11	PHF1	SH2D3C	PTMA	ELMO3	TKT	PHF23	COQ7	RUFY1	TOP3A	SLC27A5	SHF	KIF23	AC005332.5	WFS1	AC008568.1	SLC30A10	ZNF687	AL591845.1	AC239798.2	PRPF4	UBE2R2	AC103876.1	NIM1K	AL138902.1	SLIT2	AL121944.1	PHF13	TMEM186	OXSM	PTBP1	SWI5	LUC7L	ARPC5L	PPP4C	SASH1	HSPA4L	FPR3	FLVCR1-DT	TIMM9	AC090115.1	TAX1BP1	H2AFY2	GALE	GIMAP7	STXBP2	MECR	NUP35	KIF3C	MTHFD2	NSUN2	SREBF1	LIPE-AS1	ERMAP	YTHDF3	TBC1D2B	JPT1	CYB5R1	INTS2	AC008691.1	ZNF516	MYD88	ZNF425	AC008758.4	PTRH2	TPM3	KLHL32	SIRT3	NPR2	RNASEH1-AS1	NEXN	ARMCX2	AGAP5	TPST1	SOCS7	OSBP	AC090844.2	AL355574.1	TSPAN15	DNAJB12	ARIH2	AC008050.1	NLRP2	DPH7	STK31	PLRG1	PEMT	CCDC9B	TMEM232	ACTA2	IRF8	AP1S2	CCDC90B	NAPA	CLCN7	SNX2	ANKRD36C	WBP2NL	NUP153	PBDC1	TCFL5	TP53TG1	AL035071.1	NUDT16L1	TNFRSF10B	AL513329.1	LDLRAD3	CDK9	HNRNPK	SIVA1	MEI1	ZNF334	CDPF1	ZMYND19	RCCD1	ME2	ARSD	PHRF1	MICA	SRSF6	ESYT2	HEATR5A	OSBPL6	MVB12B	GNA15	QPRT	STXBP1	LRCH4	PPP4R2	TMEM217	CHD5	TMF1	MRE11	HARS2	ASPSCR1	ZNFX1	ABCC1	ST14	NSF	NOS1AP	CDK4	FTSJ3	PSAP	CAMSAP2	CTBP1-AS	SMARCA5	FBXL19	RDH11	FAM192A	SRSF8	PAPPA2	PSMD11	CASP5	SDHC	C6ORF47	ANKRD24	IFT74	ZNF268	PITRM1	IFIT5	SNIP1	SH3BP4	CNPY4	RBBP8	ZNF587	MNT	TMEM127	TARSL2	GLCE	MCM7	CCDC102B	UBE2O	YPEL3	ERRFI1	PTCD1	ZNF570	CASP9	METTL16	SMNDC1	FCGR1A	STIM2	PJA2	HK1	ADRB1	MYOCOS	TRMT12	AC017083.3	GRK4	GORASP1	ZNF483	AMZ2	PSMD2	HSPA14-1	ERCC2	USP31	MRPL50	EFEMP2	SACS	IL6R-AS1	SNORC	PUM1	PPAT	BTBD19	AL138752.2	SRGAP1	MAP7D1	CORO1A	STXBP3	ZBP1	HAVCR1	PEX1	SSR1	MAOA	EMC9	UBE2G1	BBS2	AL513550.1	RAI14	LIX1-AS1	SVEP1	CA2	ZNF583	MED9	PDLIM7	POLD2	TMEM71	DNAJB9	HDHD2	KCTD17	ADGRB3	UBE2K	SPOUT1	MCUB	MAT2B	WDR44	ZNF510	RPL4	ZSCAN9	TMED8	INTS11	ADA2	P2RX4	KIAA0586	ACTN4	SLC23A2	CACUL1	CWC27	AC010636.2	NECTIN1	NDUFS8	RRP1B	TDG	NAA40	NDUFAF1	HDAC6	INTS9	SLC39A9	PNMA5	MSH6	RAB11FIP3	FCHO2	ACSM5	TSPOAP1-AS1	SMC4	LINC00623	TAPBPL	CAMK2B	ACY3	PRDX3	LANCL2	MORC2	TECPR2	TMBIM6	GGA2	RAB2B	CNPPD1	TXNRD2	TRMT44	PPM1K	GON4L	PI4KB	VAMP1	AL031590.1	WDR62	POU6F1	SLFN12	ALPK1	PKN3	ITGAV	MEGF8	MOB1B	NPHP4	PLBD2	IDH3G	HIST1H2BD	SUMO2	EZR	PDIA6	AK3	DNAH1	RILPL2	AC022784.3	DAZAP2	EPN2	RUBCN	FLVCR1	TAF1A	MGAT4B	DPP6	PDCL3	IGIP	ADCK5	LRP10	DAD1	FAM160B2	ACAP3	ENOPH1	CLEC11A	LINC01934	LINC02397	LAMA2	RAD54B	JAZF1-AS1	AC084064.1	NADK2	SLC16A4	SEC61A2	AC073389.2	PTGFRN	COLQ	RHOG	TFCP2L1	RPS6KB2	RETSAT	CHD1	DVL2	NCF1	SDF4	SLC25A25	USP36	GCA	FOXN2	PARN	ZNF652	PAX8	RALB	DEDD2	CREG2	ALOX5AP	SUSD6	RBBP7	SLC24A4	ERG28	NLRC4	PISD	RELT	VWC2	ZNF25	GLT1D1	TMEM234	LINC00467	CAPN10-DT	ELMOD3	PNO1	PGAP1	AC010422.6	EIF3G	ECSIT	WIPI1	SLC35E3	CYB5B	SPAST	HIPK3	UBXN4	ADHFE1	SPART-AS1	AL691432.2	ATP1B2	EPC1	SYTL2	LAPTM4A	GSDMD	EDC3	ASXL1	CWC15	ZNF467	ZNF512	ACTL6A	AC087386.1	ALDH18A1	SPATA6	C19ORF53	NEU3	NOP58	VIM	HLA-DQB1	AC010528.1	RFC5	PEBP4	HNRNPAB	PLPPR2	SRC	AZIN1-AS1	HNRNPH1	DDX42	YME1L1	RANBP2	HADHB	AC116366.3	POGLUT1	FERMT2	CD151	CDK5RAP1	NR6A1	MALT1	ARL13B	MAT2A	ARMH3	NRAS	CLTC	TEX264	AHNAK	TMEM169	CEP70	AC020559.1	SESTD1	MORC4	EEF1B2	NSMF	KLHL28	WRN	SKIL	PHF5A	HMGN4	CLIC4	SMC3	C8ORF59	KDM5C	LGALS8	PRKRIP1	ZNF451	XRCC2	NBN	FAM53A	AL731574.1	CD274	ACAD10	RAB13	ZWILCH	EIF1AD	ZNF594	AC096992.2	COPRS	HCG11	RPGRIP1	RFPL1S	ITPRIP	GTF2A2	TAF11	NUTM2B-AS1	LRP6	ACSL3	SLC6A7	TYW5	CTSL	CCNYL1	ERMARD	SRSF3	AC099850.1	COA5	SIN3B	UNC119B	AC048382.5	C19ORF38	CASC15	GGT7	NUMB	AL139289.2	COX17	HAUS1	FCF1	HMGN2	WIPF2	TNFRSF14	AL138828.1	AC010173.1	AC020912.1	DIO2	AL078459.1	CD320	SRD5A3	LILRB3	ZFHX2	C6ORF226	FGFR1	ZNF322	SSPN	CIZ1	SZT2	ARHGAP22	PARG	STAT6	R3HDM2	RNF170	ZNF155	NPRL3	WASHC2C	UBE2D4	WARS	UNKL	NFKBIL1	BBOF1	FN3KRP	MED15	CREBL2	RAB8A	NOM1	CDHR3	WDR13	FAM177A1	RBMS2	BAZ1A	ARHGAP12	TSTA3	PPP4R3B	TCF3	LAMP2	TMEM123	ZNF672	FZD2	ZNF808	TAF6	LRRC57	EEF1AKMT1	CDC23	MTRR	RBFOX2	RABL6	ANKRD13A	GAS6	TSC2	GPRASP2	C11ORF45	VAMP5	CEACAM19	TPRN	ZNF790	TRIP4	ANKRD7	MCRIP2	ABT1	AC104170.1	DHX15	ECH1	PTCH2	SLC39A13	SSX2IP	AC104596.1	PDCD1LG2	PRDM11	BZW2	RIOX2	DNPEP	TBC1D31	LINC00662	PNRC1	BTBD1	TCERG1	MRPS16	MRPL42	GBP5	IARS2	FAM111B	AC109587.1	MBD1	AL110118.2	GAPT	YOD1	CCHCR1	ZNF688	SPATA33	SYVN1	SLC25A44	RBM4B	CAB39L	RIMKLB	RRM2B	SLC38A2	ACOX1	CRKL	TMEM135	C5ORF15	POLD3	YWHAQ	FARP2	LRMP	TMEM106A	CDC73	CD58	ISCA1	TRNT1	CTF1	SBNO2	NRG2	AC036176.1	POM121	RHOC	ARL1	TET3	MMS22L	MSL1	ACTR5	ABHD2	MAP3K6	SGTB	TNFRSF10D	ODC1	AP5B1	SMTN	TMEM154	ELF4	ZC3H7A	MAST4	LZIC	ARCN1	CDCA2	RAB38	GABRA3	HYLS1	CORO1C	TXNDC16	NIT2	LINC01591	FNTB	GBP1	AL845472.1	AASS	SREK1IP1	PPM1A	SPTLC1	STIL	ANAPC4	GHDC	ARMC1	IL21R	DNAJB1	MPPE1	CDC37L1	ANKRA2	STARD4	ALG11	ZNF280B	DHX40	P4HB	TOR2A	EXTL3	DIAPH3	CDC16	CEP97	POC1A	ATG101	NBPF11	PRPSAP2	RIN3	DDX1	ZBTB48	HIST1H2BH	PHPT1	CUL5	STX1A	PELP1	ZMIZ1-AS1	CENPBD1	KCTD6	RIOK2	AL662796.1	DCTD	GEMIN2	ERCC3	MRPL39	ZNF100	GUK1	IL11RA	SH3BGR	MZT2A	ZMYM3	SLC43A2	CKAP4	PPP1R3G	AP1B1	ARHGEF7	SURF1	EFNB2	HSF2BP	LINC01500	PIK3R4	POLR2H	MKI67	FIGNL1	LYRM1	ADD3	GRAPL	DBT	THAP4	BIN1	BCAP31	NDUFAF6	RNF10	TCEA2	AC022182.1	GAS2L1	SLC19A1	GDPD4	ROCK2	HIST1H3J	AL035701.1	KNL1	CCDC71	SETD9	AHSA1	C9ORF3	TMUB1	CNNM3	BAIAP2-DT	SRRD	ZBTB33	GTPBP2	AC019257.8	AC091180.5	SUOX	NKIRAS1	TAF10	HSPA13	AC083798.2	PIDD1	MRPL41	TBC1D10B	BCAT1	HSPD1	OSTC	SSR2	APC	AC007216.4	AC022098.1	PDCD2	RASSF5	DTWD2	BAG4	SAR1B	FKTN	VASP	SRP19	UHMK1	SELENOI	RAB40C	MINK1	TMC8	NUP93	DENND6A	ZZEF1	ZNF529	MAP2K3	JKAMP	ZNF789	TCHP	USP42	PRPF31	RNF215	TXNDC17	ISG20	SET	SRF	RAVER1	LIG4	RNF6	CD40	SLC25A30	RSL1D1	CCDC32	CEP63	HDAC1	EEF1D	MTREX	NAV3	SCYL1	TWF1	CSKMT	CDCA4	AL031777.3	XPO6	HYI	SYNGAP1	UGP2	KIFC1	PAPOLG	STAC3	USP32	NFYA	RPAIN	SLC5A4-AS1	TESMIN	QRSL1	ZNF836	C14ORF178	BAK1	CAPN1	PA2G4	MRPL21	SUPT7L	AKR1B1	PIGT	ZNF69	CHFR	TRIP12	HELZ2	FSD2	MARCH2	VMA21	AL050403.2	THAP11	AC078883.1	PRR25	TMIGD2	AC109927.1	MYADM	C1ORF112	EMD	P2RY6	RAPGEF4	HDAC10	PIGF	NEO1	TMEM263	GALC	EBLN3P	ZFP36L2	PAPSS1	EPRS	TAMM41	ANAPC1	MSANTD1	NUDCD1	KIF2C	ASPM	GPR84	NR2C1	STK32C	AP002884.3	CAPG	TMEM41A	NUDT2	TGS1	IL10RA	TRMT13	MTF2	MTOR	RUNX2	GNB4	LINC00630	ESRRA	CDC5L	LYPD5	RNASE1	ADCY3	DGLUCY	MAX	TBC1D32	AC007611.1	LRRC8C-DT	DHX32	KIAA1958	NAPEPLD	ZNF267	BTBD3	APP	CEP162	PCCB	AL132780.1	NT5M	SLC41A1	GMPPB	MRPS10	LINC00909	ZNF44	ABI2	PDGFA	ADCK1	KCTD21-AS1	ARHGEF37	EIF4ENIF1	AL442647.1	CPNE8	ZBTB7B	ELAVL1	RANBP10	DHPS	LINC01242	ZNF429	ATAD3A	COPS4	INPP4A	DDX41	L3MBTL4-AS1	ANO2	PRR11	HIST3H2BB	ZNF711	METAP1	RNPS1	PHB	TALDO1	TBC1D10A	AC068282.1	OTUD7B	SMARCD1	TRAM2-AS1	GOPC	IDH3A	CTSO	ETS1	CCDC43	PLA2G6	GOLGA8N	RTN4RL1	KRI1	HMGCS1	PPWD1	FTL	PGM2	OSCAR	NIFK-AS1	PPIL3	LINC02001	TPT1	CASP10	CTNNBIP1	TOM1	NACA	CLK4	PGS1	USP37	ZNF654	USP15	NECTIN2	POLR3C	AC002996.1	AC020909.2	ZMAT2	ATOH8	N6AMT1	PEX5	FAM19A2	IL12RB1	MTFR1L	NLN	NFRKB	ACTR10	AEBP2	CDKL4	TRAPPC13	CD68	CCDC97	DUSP12	ULK1	DUT	SRD5A1	CCSER2	TAF1C	EPHA2	UHRF1BP1	DENND4C	ZNF765	ZNF423	SDE2	WAPL	ARHGAP32	TM7SF2	TMEM11	KIAA0355	NR2C2AP	HCFC2	HAT1	DEPDC1B	GABPB2	AP003068.2	AC007344.1	SNRNP35	PPP4R3A	TDRD9	INCENP	SLC9A3R1	LRRC40	C22ORF46	GORAB	SIGLEC1	RAB11FIP2	MRPL15	TARS2	SGCG	NUDCD3	MMD	CCAR2	MVP	HLA-DRB1	CCNF	TBPL1	CR1	P2RY14	STK3	CALU	NT5C3A	PSMD1	CLUH	GOLGA8M	NRIR	HEXIM2	LRRC61	AC010642.2	ALYREF	IL12RB2	GRIN2D	ZNRD1	KIAA1324L	LINC02482	PLP2	SMAGP	FBXO27	DAGLA	CR382287.2	TXK	TRMT61B	AC027682.4	DYRK4	CENPL	AC092535.3	RNF208	MT1G	F8	MYL12B	SNED1	MFSD6	MAP7D2	LINC01146	AC007038.2	DPH2	GCSAML	ASB6	EBNA1BP2	SLC35G1	AL353194.1	PLA2G7	GTF2E1	TBL2	SCML2	ASNS	POLL	ZNF692	PSMD14	RNASE6	ATP5MC1	HK2	ARRDC1-AS1	MRFAP1L1	TMEM167B	SAAL1	MAF1	FAM182B	PSMB3	RAD21	BRCA1	BTN2A2	TOR3A	DNM3	HAUS2	AFG1L	TMEM109	LRP3	TIPARP	AL590617.2	C5ORF51	RABEPK	MAFB	CNRIP1	SEC22C	IDUA	ZNF136	PER1	TOR1AIP1	ARFGAP1	ABTB1	PSMD7	ATAD1	MAPRE1	MFN2	SGF29	FOXRED1	ADNP2	RNFT1	COPS2	HSD17B11	SLC25A37	PBX2	ANXA7	RHOT1	RAD52	WHAMM	KIF13A	HEXB	NPLOC4	EIF3J	ZMIZ2	NAA25	PRKAR2A	AP1G1	CNOT1	C11ORF58	ETNK1	ITCH	HERC1	CCM2	CMAS	RPL34-AS1	ACOT13	HCCS	C19ORF12	LARP7	AC021594.2	AC026464.3	YEATS4	KNTC1	FBXO4	PIN4	ZNF701	GIMAP2	EPB41L5	TATDN3	NVL	LRSAM1	RHOA	ACTR2	SOX12	PUS3	ZNF85	TNK2	GNB1L	N4BP2L2	FLYWCH2	HMGB2	TMEM60	TRUB1	AFAP1	ATL3	MRPS25	PCID2	NMT1	MOB4	SNX16	MRPL48	TMEM230	UBE2V2	PDE4A	WRNIP1	LRRC14	MCM6	CRNDE	METTL2A	ZFP90	ERAL1	ZNF264	STYX	RBKS	CBX4	AC027031.2	CTNND1	SRSF11	C9ORF66	TXNDC11	ISOC1	DPH3	IKBKE	TRMU	SURF4	MRPS5	ADAMTS6	NR1H3	MPLKIP	KLRG1	ZNF32	GAPVD1	CDAN1	THG1L	AC067968.1	CAPNS1	LBH	FGD5	PRUNE2	PPP1R16A	NLGN4Y	FAM24B	CRAMP1	RNPEPL1	CDC25B	P2RX1	CCDC69	ATP13A2	DNHD1	CAPN7	KCTD20	AL109615.3	AL591895.1	BLMH	LINC00265	UFD1	USO1	LINC01560	FASN	TEFM	EIF2S3B	TAF8	FSTL3	LCA5	AL133410.1	NORAD	CHP1	PIR	PLCD1	LPAR2	EBPL	DEK	EGR2	AC004448.2	NKAPD1	PMPCB	HNRNPF	TMEM147-AS1	ARMC6	ABI1	ZNF513	MTX2	TXNL1	BAG3	AC091180.2	CHI3L1	CLVS1	NARS	SLC48A1	PHGDH	AL592183.1	LRRC25	SIAH2	C1ORF35	MTRF1L	GRIN1	AP005329.2	AL021707.1	IFIH1	GNL1	PDAP1	BRMS1L	C1S	POFUT1	PON2	RAD9A	CYHR1	SMG7	TROVE2	NUP107	OSTM1	TRAP1	ZNF430	AC003991.1	CSTF3	DELE1	USP34	BET1L	TADA1	GBF1	RNF139	XRCC6	WDR59	C5ORF63	DCAF6	BTD	TIMM50	CD3EAP	DNTTIP2	CCDC22	AC012368.1	DCTN1	ATG2A	MAG	RASD1	TNFAIP8L1	TMEM202-AS1	THBS3	JUN	SRM	NUP37	PITPNM2	ERO1A	PCGF6	OTUD6B	GTF2H3	SMARCB1	M6PR	SLC4A7	LARP4B	RAB12	COL14A1	AC240274.1	SLC15A2	CDK16	PHC1	MIR646HG	GINS3	AAGAB	TBC1D9	ZNF35	AC024257.3	SNAPC5	MIEF1	LNX2	AC008770.2	TBL1X	NOD2	UBE2M	SNX10	TAF12	SMIM30	A1BG	RNASEH2C	CIC	RAP2A	ZNF680	GOLT1B	IREB2	FAM86C1	AC025822.2	GFAP	SLC25A23	WBP1L	CSTF2T	SDHAF3	FRMD8	UMPS	PSMC2	ITPA	NELFA	MFSD8	NSUN5	CAND1	SYNJ1	MCM3AP	CCDC58	RER1	GATD1	VASH1-AS1	CD37	TRPV2	MFSD14C	PEX10	BMI1	CDKL3	CMPK1	OSGEPL1	MRPL14	USP46	KDM2A	MRPS18B	TFPT	UCKL1	SF3B6	PSMG1	NRDC	FBXO48	USE1	ZNF611	LMBRD2	PLPBP	ZNF341	RANBP3L	FAM160A1	ZNF823	PRPF38A	SBF1	MRPL37	CUBN	LSM10	APH1B	ITGB1BP1	TOB1	EPAS1	KMO	AKR1E2	NUDT1	KBTBD6	RDH10	ACAA2	PAFAH1B3	LAMB2	PEX16	KDM5D	AGFG2	CCDC151	SLC43A1	CCDC120	MGAM	MHENCR	TRIM4	KPTN	ASTN2	EIF3C	PHAX	PAFAH2	C4ORF33	AC110769.2	TMCC2	ICA1	LINC02193	PHYH	SORD	SLC35E2A	ZNF227	AL136164.2	RTRAF	ATXN7L3	FCGR2B	ADGRE2	WAC-AS1	PXDC1	LINC01572	PMVK	ZFYVE21	PPP1CC	GBE1	SLC35D2	HMGN5	IFT88	AL603839.3	SCCPDH	PIGU	AC116667.1	DNAJC8	AKT2	PPP1R13B	PDE1B	RNF214	YIPF1	ZMYND15	ARHGEF12	ZNF76	LINC01023	DIS3	AC008105.3	AMN1	GAA	DHDDS	RNF125	WBP2	TSPAN3	ZBED4	WDSUB1	UBE2D2	ANAPC5	BRD7	LINC00649	NPM1	FAHD1	ZNF169	NUDT21	C9ORF72	LINC01358	ADAP1	TTC39B	GRAP	TRIM62	CYB5R3	CABLES2	GPR173	H3F3A	NXT1	VPS13A	CCT8	REV1	SLCO4A1	ARF6	ZKSCAN7	TNXB	TESK1	RNASEL	NUBP2	GALNT3	UAP1	ATG4D	NRBP2	SARS	MOSPD2	NAA15	SYNGR1	EIF4E2	AC021097.1	ZNF613	DTX3	MDFIC	AP000766.1	MAPRE3	AC064834.1	SLC35A5	RECQL	PSMD12	AC093249.6	OTULINL	ARMCX5	MSTO1	SVIP	SLC7A6	NKIRAS2	ALAD	EMILIN2	IPP	ZNF793	CLEC19A	ZNF710-AS1	SEMA4B	ANK3	ZBTB5	MRPL52	SERHL2	AC068234.1	ARMC7	AC068768.1	SPTY2D1OS	MMAB	AC010198.1	DLAT	PSMD6-AS2	FAHD2A	CNNM4	DCPS	ATAD5	ZBED5-AS1	TIGD1	TUBA1C	LINC00106	MIPOL1	SNRPC	ERI1	TUBE1	NCAPG2	DSN1	FBXO31	NGDN	PSMD5	ENPP4	GCC2-AS1	AP2S1	FAM210B	CYTH4	JADE1	INIP	ZC3HC1	TRMT10C	MAN2B1	GALNT11	CAPRIN2	RORA-AS1	PLEKHB2	EIF2S1	GALNT8	CSNK1G1	ERCC8	SLC4A1AP	IMPA2	TANGO6	NOSIP	DDB1	SERINC3	CRTC1	XRN2	CTSB	DHX9	AL021368.2	RIC1	MTHFS	DNM2	AC003102.1	DGCR6L	ASCC2	ABRAXAS1	ABI3	SFXN4	MAN1B1	FKBP8	RAB33B	GLMP	GM2A	CRTAP	VPS52	GPD1L	DCHS1	AC034102.5	MRVI1-AS1	ZNF614	PLA2G4C	TRAPPC6A	TRG-AS1	ARSA	FAM104A	BOLA3	MYNN	POFUT2	AC016708.1	CLPX	CBX3	FAM98A	MED4	PSMB1	C6ORF120	MYO1C	C1ORF43	VMP1	PHKG2	SGSM2	USP9Y	RNF19B	IRAK1	DHX30	MCC	UNK	RAD9B	GALNT12	ZNF341-AS1	FBF1	MCTS1	ILF3	PARPBP	ZNF766	PKN2	SELENOO	BST2	METTL6	FGD5-AS1	PES1	MPP5	SMYD2	ZNF436	PLEKHA6	APEX2	FAM111A-DT	DCLRE1A	MCF2	IMP3	Z94721.1	AC011997.1	ISG20L2	CYB561A3	FYTTD1	FBXO9	ATOX1	NSUN6	SEC23B	MGRN1	GPR65																																																																																																																																																																																																																																																																																																																																																																																																																																																																																																																																																																																																																																																																																																																																																																																																																																																																																																																																																																																																																																																																																																																																																																																																																																																																																																																																																																																																																																																																																																																																																																																																																																																																																																																																																																																																																																																																																																																																																																																																																																																																																																																																																																																																																																																																																																																																																																																																																																																																																																																																																																																																																																																															
MOUSE_MICROGLIA_TRANSCRIPTOMICS	KEREN_SHAUL_2017	RANKED		CST7	LPL	CTSB	CTSD	APOE	P2RY12	B2M	TMEM119	CX3CR1	GNAS	CD9	ANKH	TYROBP	AXL	CTSZ	ITGAX	CLEC7A	FTH1	SERPINE2	CD63	SELPLG	MARCKS	LGALS3BP	CD52	NPC2	CADM1	CCL18	MPEG1	SERINC3	TREM2	SPP1	SPARC	CSF1	GUSB	CD34	GRN	CD83	CD164	MAF	IGF1	HEXA	RPLP1	RPS14	RPS21	PSAT1	P2RY13	SYNGR1	CCR5	GLUL	CCL23	RPS28	FAM20C	CTSA	BAIAP2L2	RHOB	RPLP2	CAPG	RPS5	RPL23	RAMP1	CD33	PLD3	OLFML3	CCL4	MIF	SLCO2B1	ZFHX3	RPS20	RPS16	RPL38	RPL18A	CMTM6	ATP6V0C	RPL13A	RPS25	BCL2A1	LPCAT2	NCEH1	ECSCR	TIMP2	LGI2	TXNIP	CSF1R	RNASE4	SLAMF9	CD74	KCNJ2	MYO1E	LGMN	SCPEP1	COX6A2	CRLF2	SCD	SSR4	RPL34	APLP2	FSCN1	APBB2	EEF1B2	FTL	RPS4X	RPSA	IFNGR1	NAGLU	RPL4	SRGAP2	HIF1A	DPP7	RPS15A	RPS19	COX6A1	RPL10	PMEPA1	SDC3	FAU	GPR34	CRYBB1	RPL35	RPS9	LYN	RPS8	RPL22	RPS29	ITGAM	RPL14	SDF4	MT1A	CALM1	CXCL16	FGD2	CTSS	RPL12	RPS27A	RPS11	IL6R	RPL30	SULF2	ECHS1	C1QC	TTR	RPS18	TPD52	S1PR1	ALOX5AP	GPR65	PTGS1	BIN1	ATP1B3	CSF2RA	ST14	ST8SIA6	CPD	CLEC4C	C1QB	RGS2	COX6C	CKB	CD48	PRDX4	RPS6KA1	DNAJB14	CYBB	NRP1	ENTPD1	RPS26	IL10RA	SNN	CREG1	SUSD3	STAB1	FILIP1L	RPS10	NME2	LRBA	FGL2	GNAI2	ITM2B	SCAMP2	PLBD2	ACTB	PEA15	TSPO	NRIP1	GPC2	CD180	TGFBR1	PABPC1	GOT1	BST2	IRF2BP2	GLTP	F11R	UQCRH	TM6SF1	UBC	PIP4K2A	LAMP1	ATOX1	MAMDC2	CYBA	FCER1G	LPAR6	HLA-DOB	RPS15	OXCT1	GNG12	TPI1	LAMP2	ZFP36L1	FEZ2	SHISA5	ILDR2	RPL6	RPL8	VKORC1	PAG1	NR3C1	GNA15	TPST2	MEF2A	RPS17	GOLM1	RPS3A	TMED3	FUCA1	PNP	ITGB2	CEBPD	PMP22	MTHFS	SSH2	ELMO1	PICALM	CRIP1	DUSP6	VEGFB	SH2B3	CH25H	PLEK	SERPINF1	ADARB1	GNS	IL16	RTN4RL1	TGM2	PIK3R1	DAPP1	NFKBIA	ST3GAL6	SH3BGRL3	UBL5	BTG2	TSC22D3	RAP2B	ETS1	HLA-DMA	MAN2B1	CST3	MGAT1	COX8A	IVNS1ABP	HS6ST1	CHST11	IGFBP4	GGH	BOLA2B	GBP4	TNFRSF1B	LDHA	SLC40A1	HPGD	CTTNBP2NL	SALL1	SLC15A3	GPNMB	RPL13	ATP6V0B	COX4I1	IFIT2	ATP6V0A2	PGK1	PLXDC2	PLD4	SLC23A2	WNK1	CSTB	TCF4	SOX4	CD22	KIAA1217	RPS3	MAN1A1	SLC2A5	TUBA1A	CHST7	COX7A2	RNASEK	EEF2K	SDF2L1	RPL24	EEF2	CEP68	SLA	VASP	FCGR1A	IDH2	B4GALT4	PON3	ADAP2	ATP6V1A	ERGIC3	POGK	GM2A	MS4A6A	MNDA	RASSF3	ROGDI	BMP2K	PRKCD	SLC9A9	SLC1A3	NUMB	UQCR10	ATXN10	ABCD2	NCF1	P2RX7	LIFR	MTSS1	PTAFR	RAB3IL1	PRDX1	EIF3F	TOB2	OPHN1	ADRB2	TAB2	TJP1	ZNF652	DDX5	BASP1	ZEB2	BAG1	KLHL6	TRIM8	KLHDC8B	INPP5D	ARHGAP27	SOAT1	FCHSD2	COMMD8	RTN1	PPT1	GABARAP	ITGA6	SESN1	COX7A2L	C4ORF19	CYP4V2	CHD9	SNTA1	GP9	CELF2	USP24	RPN2	TOMM7	TANC2	SPEG	PGLS	NDUFA2	ASB10	GRAP	BLOC1S1	ACACA	CYTH4	KCNK12	TPPP	SLC44A1	TPM3	ETV5	ACP2	TTYH3	C3AR1	LYL1	FCGR3B	KCTD12	PDE3B	TSPAN14	MGAT4A	RBM39	HFE	IER5	KLF2	USP2	PTPN1	SLCO4A1	ALDOA	NUCB1	NDUFV3	FRMD4A	SCOC	CCL8	PLEKHM2	CLN5	MBNL1	RENBP	ABL1	USP12	KLF7	ATF3	SCAND1	TAGAP	ASB2	MTUS1	GBA1	CD84	FAM110A	GLIPR1	LYZL4	SLC11A1	PKIB	GTF3C4	FBRSL1	NCKAP1L	AKAP13	LRPAP1	RNF149	UPK1B	HLA-DQB1	SASH3	DOCK10	TNRC6B	HPS3	WASF2	ABCC3	PLXNA4	GTF2H2	NAPA	SCAMP5	JAK1	FUNDC2	KIF21B	PECAM1	MED12L	SNX6	GRINA	ENPP1	IL7R	PLA2G15	IL1B	AKIRIN2	IL17RA	CNPY2	NAT8L	SRGN	UQCR11	HLF	NAP1L1	ADORA3	MFSD1	ATP6V1C1	GLB1	NPNT	ABCA9	PTP4A3	GGT5	RAPGEF5	GDE1	C15ORF39	ARRB2	CHST1	RNASET2	CSF3R	TGFBR2	UQCRQ	PDLIM4	TAPBP	MAPK14	TIMM13	TGFB1	IL4I1	LBR	TNFAIP8L2	C1QA	CNOT8	PPP1R9A	PADI2	ATN1	TLR2	RGL1	CLK1	TNFRSF11A	SSBP3	ATP6V1G1	SLC16A3	DHRS3	BMF	HCFC1R1	LSP1	VDAC2	TMEM170B	MED28	LPCAT3	EFR3A	LST1	MORC3	AKNA	ABI3	SLC46A1	COMT	GNB2	DHCR7	TTC7A	ARAP3	PLD1	TMEM154	VAV1	GIMAP6	TMEM100	CCNG2	SOCS6	ARRDC4	PPP2R5E	ITGAV	RGMB	LRRC8D	ARAP2	CRYBA4	PFDN5	ENPP2	RALB	LAG3	PLEKHO1	TLE3	MYO1B	ENG	UCP2	TSC22D4	CHMP6	ZFP36L2	HPGDS	PWWP2A	IL21R	SORT1	GPI	FRMD4B	GNG2	TXN	LDB1	ZFYVE21	SLFN13	SBF2	ARHGDIB	NAMPT	GAB1	MEX3B	ITGA9	PRDX6	LPIN2	ARL11	PPTC7	RAPGEF6	DDX17	LGALS8	ARL3	USE1	COX7B	SEC62	UNC93B1	EIF5A	ST6GAL1	EIF3B	FRRS1	CORO1A	TRIM32	AAGAB	HERPUD1	HVCN1	ABCA1	C8ORF76	UPP2	RGS10	HSD17B12	CCND1	RAB39A	PXN	MED13L	CHSY1	IP6K1	NDUFB5	DBP	TUBA1C	PLXNB2	NEURL1	OGFRL1	DDX31	MRC1	NTPCR	CDK5R1	TMBIM1	LIPA	RGS19	CRIM1	TXNDC17	SLC4A7	EP300	ARHGDIA	SIPA1	PIK3CG	MAGED1	ZBTB7A	RAB14	CD300A	BCL2	ADRB1	CUX1	ARPC3	NDUFA13	COTL1	ADAR	SMNDC1	LDHB	TPP1	CD37	COX6B1	LAT2	PURA	EGR2	SON	TMEM135	ARHGEF7	SDCBP	JMJD1C	GLRX3	SLC29A3	ARPC1B	NFAM1	NCOA2	EPN2	YPEL2	PLOD1	DHX32	DRAM2	DLD	CXXC5	TBL1Y	APBB1IP	CNDP2	C5ORF24	DIP2B	NARS1	LHFPL2	CCT2	SRSF3	BPTF	DNAJC15	CGGBP1	CHD6	NME1	E2F3	COL4A1	DPCD	JTB	CCDC47	FMNL3	NAV3	GPAM	GNB4	ADNP	CSK	RBM7	MLEC	GNPTAB	SNX5	RBBP6	TIMM9	PSAP	USP22	TAOK1	LMBRD2	SF1	LCP2	PLCL2	LIMD2	ANKRD11	ARID3A	CASC3	CTDNEP1	CAPZA2	RNF150	JMJD6	EEF1D	CCL24	PLIN2	SRSF4	ITM2C	THEMIS2	ANXA3	TEP1	CLCN5	ETV3	TNPO1	PDHB	ARHGEF10L	RAB11FIP5	SNX2	RNF6	GNG10	SNRPB	PSME1	APRT	SOD1	LARS2	DNM2	GPR155	TPM4	UBXN1	CLIP1	AP2S1	DDOST	BSG	NDUFS6	DOCK4	SETD1B	FAF1	PAFAH1B1	CDK4	MKNK2	RERE	MYO1F	TMEM86A	DYRK1A	ARHGEF40	MBLAC2	GPR183	ARHGAP5	ORAI1	ARPC5	PLEKHA2	LAIR1	ASAH1	LACTB	CELF1	KPNA1	TTF1	ELL2	ARID1A	PPIB	RPS6KC1	RPS6KB2	FAM53B	SREBF2	VPS13C	NSMCE1	TMPO	SLC1A2	RPS27L	PBRM1	PIK3R5	MFGE8	ZNF217	THBS1	SIVA1	STAMBPL1	RRAGC	VAPA	PTPRC	MYLIP	HERC1	S100A8	ABCC5	AZIN1	AFTPH	AP1B1	TNIP2	RAB5C	MFAP3	ZNF532	SH3KBP1	PRKAB1	HCK	ZBTB20	DDRGK1	SNX3	AGPAT2	EIF2A	ARID4A	NDUFB9	IFNAR2	CREB3L2	FAM107B	MCL1	RREB1	KCNK13	CMTM3	ANP32D	TMBIM6	EBPL	MTDH	PPP3CA	ABHD12	ICAM1	WSB1	KDM6A	ZSWIM6	B4GALT6	ELOVL5	ACCS	EPC1	STIM2	RHEB	TSPAN13	ATF4	EPS8	PDLIM5	POMP	NDUFA3	CDC42EP3	NFE2L2	DCUN1D2	TRIB1	RDX	HINT1	NDUFB11	ARHGAP4	CHPT1	PPP6R3	PLEKHA1	DNAJB9	MTMR2	SERBP1	CEP170	DBI	CEBPA	PSME2	GALC	KCNK6	GNA13	GTF2I	NOP58	BRD2	ZDHHC21	STX7	DPP3	SS18	TMEM44	EIF3E	PPP1R11	ABCD1	RAP1B	MYCBP2	ATP6V1F	RNF185	NCSTN	PIK3AP1	ZCCHC14	TWF2	CSAD	PBX2	EFNB1	CUTA	CCDC12	HLTF	RB1CC1	GOLGA3	WDR26	ACER3	DTNBP1	GALNT3	PRDX5	RNF215	LRCH3	PNRC1	IRF2	PPFIA4	MCM3	OST4	PCBP2	TIFAB	MRPL27	GATM	NOL8	OSBP	RMND5B	SLC25A45	PPFIBP2	RAB8B	SH2D3C	SLC25A25	IKZF1	GIT2	RRBP1	SNAP47	MDM4	JUN	WAS	CRTAP	C22ORF39	SMG1	PCNA	PGAM5	KIDINS220	BANF1	TP53BP1	TAGLN2	PABPN1	JUNB	ZMIZ1	AGPS	SYF2	CLIP2	SSH1	ATG16L1	TXNDC15	ATP6V0E1	TMEM64	KDM6B	RAP2A	LUC7L3	LITAF	FAM174A	ATG4C	PTPN9	NSMCE4A	MED19	SETD5	ZNF845	ADAM9	TRNT1	SAMHD1	TXNDC16	TMEM106A	CCDC50	CUL3	CEP63	RNF19B	TRIM5	TIFA	CRYZ	TMCC2	LRRC3	DGKZ	SCFD1	FCGR2B	TAF1D	USP5	CCNY	BCL9	ATP2B1	TXNDC11	KLHL23	SMURF2	CLCN7	NIPA2	COX7C	LMO4	SDCCAG8	CIB1	PSMG4	PPCDC	NMT1	KCND1	ARHGAP30	ZRANB1	M6PR	MLXIPL	ATF7IP	N4BP1	ZC3H10	KLF3	RCSD1	SPRED1	FLI1	EIF1AX	NFIA	VAV2	SREK1IP1	RASSF1	GTPBP6	TRIM56	CASS4	TMEM184B	GNG5	STAM	TUBGCP5	RAP1A	DNAJC7	ZNF691	MED30	ARL5A	NUDCD2	BANP	TP53I11	CLCC1	CTSH	EPC2	HSD17B11	ATP13A1	CIB2	EIF4B	SEMA6D	UBFD1	SMAD3	IFNAR1	AGA	ACAP2	CYSLTR1	EIF3K	DST	INPP4B	TBCD	ZEB1	GSK3B	NLRC5	CSNK1E	MAF1	CORO1C	COX5A	COPA	SNORD32B	CYFIP1	CCDC97	ARMC5	KDM3B	PTDSS1	PHYHD1	RAC2	SLC25A5	NDFIP1	NUS1	RCBTB1	SNRPD1	ORMDL2	B4GALT1	ZMYND8	GALNT2	NSD1	ECI2	MEF2C	NSUN6	DDX6	ITPRIPL1	TMEM208	ITSN2	DIDO1	RB1	CD82	SH3BP5	H2AC4	EIF2AK1	PRDM2	HMGCL	MAN1C1	ACHE	IDH1	IFIT1B	EDEM2	MGLL	ZBP1	PRDM1	RBM18	CAMSAP1	BEND6	MRPL13	FYCO1	NAE1	OS9	SRSF11	SP3	ATRN	CWC25	STIM1	NENF	C20ORF144	FBXW7	PIBF1	SCARB2	SLC25A39	OSTF1	FRG1	RAN	HARS2	IGSF8	ABCA3	PIGN	RAB27A	TNFAIP8	SLC31A2	MSL1	C11ORF96	SUMF2	EEF1G	SPEN	TACC1	DNAJA1	TRAF3IP3	OSBPL8	SMAP2	FLII	NAALAD2	DGKQ	RN7SKP251	LAPTM4A	IRF5	MKRN2	ATRX	UBE3B	SDHA	RABAC1	TMEM14C	HELZ	UBE2G2	ST3GAL5	TECR	BCKDHA	AIF1	EIF3I	NOTCH2	PTK2B	DNAJC16	CLN3	GSDMD	RNF138	HNRNPH1	HERC2	TGFBRAP1	DTX3L	ZNF467	DDX49	CNOT2	SFT2D2	CRAT	ACIN1	HIPK1	CPNE3	ARRDC1	ICOSLG	KRCC1	HEXIM1	MMS19	RNF214	LRP5	EIF4EBP1	USP4	ACTR10	PRKCA	MEPCE	LEPROTL1	ATP11C	CSPP1	ZNF358	NRBP1	GOLGB1	CRLF3	LARP7	ZNF263	MRPL37	ADCY7	SMAD7	RHOC	WTAP	MED21	MTX3	RIOK2	TMEM101	BSCL2	ASB7	RNF139	AMPD3	ZW10	ABCA2	TMBIM4	PID1	MACF1	MIR671	RRAS	DAD1	GAA	NPL	TMEM52	IKBIP	ARHGAP12	AP1S2	YY1	ASL	CSNK1G2	MFNG	CAMK1	SNX1	RTP4	CTDSP2	AIG1	KPNA6	CRLS1	MOSPD2	CS	RPAP3	PECR	RHOH	SNF8	TEX261	YLPM1	KIAA0319L	IMMT	ING2	DNASE2	CSNK1D	GMIP	ITGB1	CCRL2	VPS16	TMEM176A	TTLL3	RLF	CARD6	EIF3H	FCGRT	RNASEL	SLC25A3	SRSF5	ABCF1	ATP6V0D1	WDR12	BTG1	MTMR3	EIF4G2	KPNB1	ETNK1	TMEM123	NOTCH1	TLR7	SCP2	FERMT3	YIPF4	STARD8	RCBTB2	SND1	DAAM1	COPS6	GFPT1	ADAM10	AFF1	ZNF692	CASK	ACADSB	SAP30BP	EPRS1	RNF167	FXYD6	BIRC5	EWSR1	DPM3	UBE2D2	TBC1D17	HEATR5A	KLF13	CCDC88A	RALGPS2	SNX14	ITGB1BP1	DEGS1	PTPRM	LONRF1	ZKSCAN4	TNFAIP3	FHOD1	PACSIN2	TAX1BP1	USP30	SH3BP1	TTC28	XIAP	POLR2G	MZT2B	ATF7	PITRM1	FMNL1	PAQR7	STAU2	XBP1	MTF1	CTSC	VCP	NUAK1	PELI1	ZNF398	ASAP1	RBL1	CCAR1	SSB	IFI30	PGRMC1	TMEM147	PITPNA	TMCC1	SLC7A7	ARHGAP22	ATMIN	KIF13A	CNP	CHD2	NFATC2	P4HA1	ARHGAP39	P2RY6	DNAJC28	USP48	GARNL3	NPTN	PFKFB3	ADAM15	JARID2	TRAPPC14	SWI5	RPL7L1	C1RL	OVCA2	TEX10	TNS3	TMED5	HNMT	PLEKHM3	CASP8	SMPD2	SP110	PNO1	G3BP2	N4BP2L1	TNRC6C	CPEB2	NDUFS4	EHBP1L1	PRKCB	EIF4G1	CDCA8	UGCG	TIA1	CD151	ADCK5	CTNND1	BRAF	MERTK	AK3	LAPTM5	NUDT16L1	ADCK2	URM1	ANKRD16	TFPI	EGLN1	STAU1	FOXO3	PLA2G12A	TMEM140	SERP1	RBM5	MSRA	ARPC1A	TMEM33	CHIC1	EIF4A3	PDE4B	SENP1	PXK	GRSF1	NCBP1	PLCB2	TTC4	FCHO2	MMGT1	SENP5	MOSMO	ANO6	CTSF	C2ORF68	SOCS4	PYGL	ADCK1	SCARF2	TBC1D5	SLC38A1	UBXN4	ELK3	ARF5	STK4	NHP2	PRUNE2	TP53INP2	TRIM47	ADAMTS1	MXI1	CEBPB	POLD4	RBM47	VPS26A	IPCEF1	CORO1B	PIGO	VRK1	TBC1D9	RPS6KA3	CRYL1	HAUS1	HAVCR2	SNX19	ZBTB44	GPRASP1	BCL9L	UBQLN2	HMOX2	DIABLO	KCTD21	OCEL1	PDGFA	MEA1	ATF2	LMO2	DHX30	CLTA	PSMB2	TRIM26	WDR41	SRSF7	TMC6	ACBD3	ARHGAP18	ZMYND11	STARD7	RAD21	TRIM35	TLR4	TUSC2	SETD2	EXOC3	MKLN1	INPP5E	PPAN	AFAP1L1	EIF1B	RUFY1	FIZ1	DCTN5	ACVR2B	TUBGCP2	SCYL3	UBASH3B	FAR1	ELP4	SLC30A1	KCNIP3	ARHGEF6	NEK9	PAIP2	MARK2	KIAA2013	CRIPT	ELP2	FAM199X	ENO3	SORL1	ACADS	PIAS1	ZNF281	APEX1	SLC50A1	USF1	ABHD13	ARNT	YWHAB	SLC35A3	MARK3	GPS2	FAF2	KITLG	DNAJC1	POLR3K	TCF7L2	GLT8D1	UBE2R2	SAT1	PSMD11	RSBN1	BAZ1A	SGPL1	TUBA1B	SCAP	SRA1	RYK	PSMD13	BUB3	NAA35	MAP3K5	PLA2G4A	GPATCH2	AGTRAP	ZFX	EPS15	SPAST	MRPL41	RAB8A	RCOR1	FYN	NRM	ZNF646	VPS37A	ZNF292	DHX38	PDCD6	MAK16	SMARCE1	AAMP	PON2	LY86	FOXK1	ZNF518A	RSPRY1	BCAP31	MIER2	MSL2	SDHAF2	BFAR	MED6	CDC26	IKZF5	SEMA4C	DHX36	POLR2E	PARP14	NUB1	ATXN7L1	ALDH16A1	HPS1	SLC35C2	LAP3	TMEM87B	ARHGEF2	DNAJA2	ACSS1	FAM120A	ATP11B	FZR1	CEBPZ	LMBRD1	MAFB	LRCH1	RETSAT	GMPPA	RAB18	PTPRA	LGALS14	PIP5K1C	BRD10	LIPH	UBAC1	PPP4C	NFIC	STRN3	RNF2	SLC39A13	KAT5	CCDC107	TMCO1	TRIO	YPEL3	LRRC40	PDK1	MOB4	ZDHHC20	TLN2	PPP1R10	CCDC22	MSANTD2	MAU2	MYD88	ZFYVE19	USP6	DGAT1	RNF145	EIF3A	TMEM50B	MIER3	CCR1	EDF1	SKIL	UBE2H	NUDT9	FKBP8	METTL21A	LRRC58	FBXO32	MYO18B	ACSL4	NDUFAF1	DCPS	GOLGA8F	PPM1L	MAP3K2	CHCHD1	BAZ2B	ILKAP	GANAB	PPP2CB	TPRG1L	PTBP2	NRAS	API5	CD53	DHRS7	KIAA1143	OFD1	TECPR1	C11ORF54	ASH1L	DEDD	ZNF706	KBTBD2	MED1	SLC35E1	SMPD4	PSMA6	ZNF429	C1ORF43	MRE11	SENP7	SPECC1	MBP	WIZ	ARID2	NCOA7	ATG14	TLR3	SPAG7	AS3MT	CCT7	TANK	ARVCF	TEF	OXA1L	ECH1	RBM10	TRIM11	PRPSAP2	HNRNPU	STRN	P2RX4	LSM12	RALA	SNX10	HSPBP1	POU2F2	ALAS1	BNIP2	KDELR2	TRAF7	DRAP1	CD47	UBE2E3	FUS	DENND2A	PFKL	SMAD5	UCKL1	VASH1	LAMB2	MBTPS1	PPP4R1	SNRPB2	COPE	PTPRE	GLRX5	PRKRA	RHOG	NDUFA6	CDCA7	PHF21A	TBC1D8	FYB1	UVRAG	TRIM24	ARSB	ACBD6	BMPR2	VEZF1	EXOC8	RNF41	CGRRF1	STK24	AKR1E2	ATXN2	TCF19	SPARCL1	ZCCHC7	TMEM209	SLC43A3	SSX2IP	DDX10	PRKACB	CHST15	KIF3B	ABCF3	CNOT4	ARL2BP	DDX47	GOPC	CAPN7	PLCG2	EIF1AD	FES	SP1	RABIF	RANBP3	EBF3	FNDC3B	GBP6	TMEM87A	WBP2	EGR1	XPA	GORASP2	C5AR1	RBMX2	TMEM199	NDUFB6	DDX42	BACH2	AIM2	SH3BP5L	BHLHE41	EIF3M	SEC11A	CDC40	MAP3K11	PTPN6	BCLAF1	ITGA5	MDH1	UBE2E1	LARS1	CCDC6	TNFRSF13B	NADK	ARHGAP26	EED	CLU	GTPBP4	VPS29	METTL2A	ZFP90	EPM2A	KIF5A	AKT3	BCORL1	SLC35D1	MAST3	BBS9	LRRC39	RPAP2	REXO1	COL27A1	NASP	ESD	ATP7A	CENPE	DTWD1	UNC50	HADHB	SLC36A1	RDH13	ZNF407	SPC25	TOP2A	EXOSC8	FAM168A	BCDIN3D	ALKBH8	CLPX	ITGA4	TSPAN9	FBXO25	CAMKK1	REL	FASTKD2	PHC3	ZNF274	PDZD8	RAB43	ARL17A	PCBD2	ZNF85	LRRC57	UAP1L1	RANBP10	TBC1D16	TCIRG1	PPM1B	SEC22B	THADA	TBCB	SLC35B1	GTF2F2	XYLB	OSBPL3	MRPL52	GSTZ1	GRB2	MRC2	ARMC7	CLPP	PRKCSH	AP1M1	RASSF5	AP4B1	PPM1A	TEC	MANEA	SLC44A2	CMTM8	RINL	NUP88	FAM114A2	NFIX	TOR2A	ARIH1	MAPK1IP1L	FBXW8	ING1	RFC2	DOCK2	IRGM	RASAL3	ZBTB4	NAA50	GMPR2	ZFAND5	MED14	SMARCD2	HNRNPA0	PPP2CA	SENP8	CMPK1	CENPB	FAM72B	MGAT2	PPP2R5C	TXNDC12	COX17	E2F4	MAML3	CARS1	FBXL17	GCNT1	RGL2	FAM3C	LZTFL1	EAPP	DEPTOR	NDRG3	ZCCHC2	MAT2A	CAB39	BRD3	GOLIM4	ZMYM5	TIAL1	ATG5	DNPEP	PNRC2	CHIC2	TF	NUDT4	SYNGR2	CD300LF	S100A9	HOMER3	ZNF740	MED13	RSBN1L	HUWE1	B3GAT3	PIGH	UBQLN1	PLD2	APC	MTMR12	PRMT5	GHITM	UBE2L3	SDHC	ZNF703	NOL7	MLLT10	PCYOX1L	GORASP1	CAP1	SNRPD2	SNRPA1	ITGB3	BCL2L11	TBXAS1	ERP29	FEN1	MED15	PEX3	DTD1	TRAPPC5	TMED9	PDCD4	RNASEH2B	NEK6	HNRNPUL1	CAPNS1	GIMAP1	PTPRO	ABHD15	CD302	TNFRSF1A	POP5	ALAD	SLC25A37	CARM1	IRAK1	PKDCC	PHGDH	SEC63	ZC3HAV1	MRPS30	MAP3K3	ACVR1	PLOD3	ERLEC1	ITPA	FTO	HNRNPAB	FBXO28	MIB2	KDM4B	UAP1	CCDC93	PDGFB	MAD2L1BP	WDR36	BIN2	ATG12	SUN2	ILK	NUAK2	DCAF17	RANBP1	ARF3	SPATA13	BMPR1A	RBM28	ENDOD1	DNAJB12	CD81	PIGX	ATG3	GABPB2	SMARCA2	NSMCE2	THUMPD2	SLC35C1	GPBP1L1	PARK7	MYC	FNIP1	FYTTD1	TSPAN4	RICTOR	FNBP1	DNAJA3	MEX3D	STARD3	GYG1	VPS37B	MTMR6	GATAD2B	LENG1	XPOT	MBD2	ZNF436	DDX1	ROCK2	KLHL9	ARL4C	BTBD9	SALL3	MAN1A2	NUP155	TASOR2	RIF1	EVL	GTF2B	PHF23	FKTN	ZYX	SLC7A8	TRIM27	NUDC	PIK3C2A	SIL1	NFU1	SMARCAL1	SMARCB1	ARCN1	CTU1	YTHDF2	TK2	SETSIP	CAMLG	MRPL17	SPNS2	IKBKG	KCTD3	COQ3	NKRF	TUT1	SMARCA5	GTPBP1	KLC1	CDK5RAP2	BECN1	MXD4	APAF1	AGFG1	RCAN2	MFAP1	CHCHD7	ZNF778	TFDP2	PCBP1	STAT6	SNX18	KPNA3	ISG20L2	SMAD1	FAM151B	PRPSAP1	DSTYK	HIVEP2	CRNKL1	B4GALT5	RNPEP	CLPTM1L	SEC23B	NDUFA8	GNPAT	TBP	COG6	SNAPC2	HNRNPK	GKAP1	TMEM175	CYB561D2	PEX16	ARL6IP1	RAB1B	NECAP1	PAK2	HS2ST1	ZNF326	ARGLU1	FLNA	TMCO3	N4BP2L2	DNAJC14	PRPF8	SNX30	USP34	ATF1	YWHAG	SGK1	SIRT7	DYNC1H1	MOAP1	MBD5	CITED2	KLK8	HBP1	STX18	B4GALT3	UBE2Q1	USP9X	CNOT3	BRCC3	KDM2A	SEC14L1	COG7	VAMP3	GALNT12	EIF4A1	TMEM97	GALK1	NID2	FBXO33	CCDC59	SLC38A6	DGKD	IFIT3	FOXP1	UHMK1	SEC13	LMF1	ZCWPW1	COG2	RBBP9	ZDHHC9	DENR	TRA2B	RASAL2	WIPF1	C1ORF54	LUC7L2	BZW1	NKTR	ITCH	ORC3	LARP4B	CTBP2	DEK	MAFG	TBC1D2B	NEURL3	PIP4K2C	SMAP1	CSNK2A1	PIN1	FGD4	OTUD7B	NLRP3	PQBP1	UBA7	PTPN18	TRAF3	ORAI2	SMG7	BTF3L4	ING4	TRIM2	ZNF664	SLC7A6OS	SEMA4G	CCNT1	ZBTB1	ANKS3	WDR75	MANBAL	AHCTF1	POLE4	FAT3	ZNF579	ATP6V1H	BCAS2	NOD1	UTP3	SLC6A6	CDK11A	INTS8	U2AF2	UGGT1	FXR1	ILF3	JOSD1	RRM2B	LRRK1	ITPR1	SAMSN1	DDX3X	CTNNB1	TRIM3	BRD8	DCAF4	CCNL1	TXN2	MADD	YEATS4	STK10	ZBTB33	PANK3	TSSC4	NISCH	NFYC	MRPL28	MRPL14	SNRPD3	TRIP12	FEM1B	CDC42	GPR160	GCH1	MAML1	NGDN	GPD2	SNX13	EPN1	SURF1	ABTB1	TAOK3	MGAT4B	ROMO1	INSIG2	PGM2L1	RALBP1	RTTN	ZFYVE27	STUB1	FGFR1OP2	DDX20	DCAF8	SLC16A6	NUP214	SBDS	SLC16A10	G6PC3	RCAN1	NCOA6	IPO8	CIAO1	ABHD6	SMARCC1	PHF2	MYBBP1A	GCLC	RALGAPB	SPCS1	CFL1	MRPL49	C2CD3	FKBP7	CDKN1B	EBAG9	COMTD1	TSN	CEPT1	ZNF22	BCL6	ZC3H12A	SGK3	VANGL2	MRAS	CSMD3	MCEE	MNAT1	RRM1	NDUFB7	OSBPL11	UBE2M	EBI3	SAE1	TFG	KIF2A	OAZ2	LRSAM1	TLE4	TCEAL8	ARIH2	ZYG11B	DCLRE1B	DPY19L1	LRRC25	SLC39A8	PITPNC1	YIPF5	SMO	CHST12	GPCPD1	MOB1A	SUN1	SLC39A1	POM121	PSMB10	MRPL55	FAM76B	MAP3K14	C1ORF74	C1QBP	PHLPP2	TIAM1	PHACTR4	UBLCP1	ABCB6	EIF4G3	TSHZ1	SLC12A6	DDA1	PLP1	MAPK9	NAA15	PARP1	NACC2	RPTOR	PDXK	BTAF1	LIN54	AEBP2	PREB	NEDD8	HADH	PDS5A	CWC27	FBXL20	ABHD11	RAB24	ATG4A	TMED2	SLMAP	CUL5	DNAJC5	CDC23	ZC3H4	ATXN7L3B	EID2B	MAP2K2	SUV39H1	CP	CCNH	AMACR	KIAA0930	GPR146	GON4L	CYBC1	CBX7	ST7	PTP4A2	CDC5L	RPL26	AKAP8L	RILPL2	TGOLN2	WDFY1	LSM2	TCEANC	LIG1	MOGS	PRRC2C	GNGT2	PINK1	R3HDM2	GNL3L	S100A4	TGS1	DENND5A	DPH3	PKIG	ITPR2	UBA2	ST6GALNAC6	DKC1	SZT2	SDE2	FBXL6	SLC5A6	CAMP	MEX3A	MLF2	PARVG	TIMM17B	CBY1	TOPORS	TGIF2	SLC31A1	DDX56	RFX1	NAPB	TTC14	MAGT1	INSR	MRPL45	SRP68	GRPEL2	ZNF668	POLR2J	KATNAL1	TFB1M	CLASP2	MTTP	ZNF266	SLC3A2	PPP1CB	FKBP4	TPCN1	PIGS	KHK	UBTF	FUNDC1	SIRT2	PHOSPHO2	CBFA2T3	PFN1	PRDX3	FBXO22	ORAI3	CPPED1	ASCC3	ARRDC3	RNF216	HNRNPL	CWF19L2	ANXA4	RAB5B	DBNL	ATP2C1	WDR35	PHC1	APBB3	IL13RA1	STX12	TCOF1	TMEM219	TCEA2	GUF1	TAF3	KEAP1	DCAF5	DEXI	PLEKHB2	PARP8	PGAP1	ARMCX3	NUP188	HNRNPD	HMGN1	C6ORF226	RPF1	CIC	GCSH	SIAH2	TYW1	DBF4	TRAPPC2L	WDR43	LYVE1	NBN	KDM2B	BAHD1	PDCD11	RAC1	OXR1	HSPA9	B3GALT5	METAP1	C1ORF198	IDH3G	ASCC1	ZDHHC4	ZNF32	GXYLT1	TOP2B	NAT9	TBC1D4	COPS7A	NNT	TGFA	TCP11L2	APH1A	PLEKHF2	ANKRD44	GLRX	RABGEF1	KLHL24	MKNK1	PHF3	MRPS26	OSM	ACTR1A	BCO2	GPRASP3	SRRT	ZNF316	HNRNPA2B1	USO1	LCMT2	FAM3A	PDE2A	PLAA	NT5C3A	ERP44	PCMTD2	IRF7	ABCB4	PCIF1	DNHD1	PTPN21	THRSP	EIF2S1	ADIPOR1	SLU7	KIAA1328	HSP90AA1	GATAD2A	PRKRIP1	DAZAP2	BCKDK	COMMD2	ZC3H18	TRAPPC6B	HEATR6	ABT1	TCEAL1	FBXO34	ZNF280D	SUCLA2	AIMP1	IDS	SNORD104	PYCARD	SNX24	CMC1	HIBADH	ZNF189	DHX8	YTHDF1	GAS6	MEGF8	UHRF2	NFXL1	CRK	B3GALNT1	GOLT1B	SNX16	TSEN2	QSER1	RRN3	ZNF207	ZDHHC7	GLUD1	ETFA	ZMIZ2	CBR4	SGCB	SIGLEC1	P2RY2	UBE2G1	ATG2B	XYLT2	TRPS1	SNX7	TNKS2	HK2	PARL	TOR1AIP2	BCAS3	MICAL2	EIF4H	ZMAT1	BNIP3	RABL3	VBP1	NFYA	CASP6	GEMIN5	DBT	DYNLL2	THUMPD3	SF3B2	RRP1	ZNF654	ZNF385A	PPT2	DDB1	NES	WDR62	ENDOG	GYS1	ALS2	MSN	IMPACT	USP6NL	CLSTN1	NDUFB8	RALGAPA1	INPP5K	SLC35B3	SNX9	C16ORF87	COPB1	GRHPR	WDR18	ATP6V1E1	RBM17	DBR1	CUL1	TOMM22	SSBP2	FOXO1	JUND	TWF1	ZCCHC10	STT3A	ANKRD46	PLAGL2	RIC8B	GLG1	JDP2	ZZEF1	STRN4	NDUFA10	MLLT6	DMTF1	PRRC2A	HDAC5	MIB1	COMMD3	IVD	PLXDC1	PER1	CBL	SLC12A9	NCF2	SPPL3	NMT2	MTM1	ITFG1	MAP4K4	SLC33A1	TRRAP	CTBP1	FRS2	ARL10	HSPA4	USP42	MAN2C1	INO80D	ZNF800	GTF3C2	HDAC2	SLAMF1	TOP1	PRMT7	GPD1	TSPAN33	AZI2	CLEC16A	BOP1	NDUFA11	TDRD3	FIG4	SNAPC5	TTLL12	TM9SF2	CCDC71	VDAC1	KTN1	NIF3L1	ENGASE	ZNF780A	ANAPC13	ALG6	LAYN	ODR4	ARID5A	G6PD	ACAD11	NUP160	FBXL14	SF3B4	ARL6IP4	FUT11	PCMTD1	GATAD1	ALG2	TMEM127	MORC2	MED4	UBIAD1	CYC1	RNF25	ZDHHC3	KLHDC10	WRNIP1	NOS1AP	HEXB	FAM120B	EIF2S2	IPO9	RBM15	INTS1	TOR1AIP1	PCYOX1	NHLRC2	HSP90AB1	CEP152	SRPK1	AP1G1	KPNA4	NDUFV2	SMN1	PSMD14	RPN1	LRRFIP1	STRADA	CAST	POLR2I	TMEM176B	ARFGEF2	MDH2	CREBBP	TADA3	CHPF2	NINJ1	MATR3	SRI	PYGB	CARHSP1	TTC32	FAM111A	WDR91	TMEM68	ACTR2	FUCA2	PREX1	MYO9B	TERF2IP	ARFGEF1	E2F6	TBC1D22A	UBE2J1	NF1	JAM3	PRKAG1	DERL1	RASA3	PCMT1	FBXO11	TNFRSF17	TRAPPC4	STX2	UBA3	C18ORF32	HP1BP3	MEF2D	TMEM37	ACTN1	PSMA2	MED16	ST3GAL3	HPS4	SYCP3	SEL1L	SETDB1	RASSF2	USP8	SPHK2	SIPA1L2	PRMT2	SP4	ORC5	RRAS2	WDR37	TAF12	APIP	PIP4K2B	EIF3L	PIGK	ZMYM3	SLC9A6	STAT2	MTOR	ILF2	COPZ1	LSM11	LRP12	MSH3	SPG21	TRADD	SLC25A11	PSMB1	NARS2	RASGRP4	ARHGAP19	CHD3	TMEM80	NCOR1	STAT1	ZBTB34	HMGCR	LZTR1	SYNRG	HK1	AKAP5	GBF1	LARP1	TMX4	VPS4B	ANKS1A	CMKLR1	INO80E	UBR5	SFXN2	SIKE1	QDPR	MTAP	SRSF1	ESPL1	PAK1IP1	ZFP62	PTGER3	MGMT	AFAP1	SRD5A3	CABLES1	PHF12	SRCAP	SLC37A2	SHPRH	TAF5	ESCO1	ETAA1	LASP1	EHMT1	LATS2	CLINT1	GTF2IRD2B	UBE2B	KDM5B	SMPD1	RCC2	ARL8A	PSMC4	LAS1L	TMOD3	NUP205	MYO1C	KLF6	PPM1H	SUZ12	BAZ1B	XAF1	TRAPPC1	NUMA1	PDE12	TSPAN3	NRP2	CD99L2	CUL2	EMG1	QSOX2	ZNF35	PHKA2	CTNNA1	LCP1	PISD	PSMB8	USP33	WBP4	TSFM	H3-3B	SCAF11	DNLZ	CTDSPL2	PPP2R1B	LRCH4	RABGGTB	ABHD2	DTYMK	EMP3	TBC1D9B	CACYBP	GMFG	MAPK7	UBN2	PAPSS1	AMOTL1	NSUN2	RPS6KA5	MAPRE1	C14ORF119	SMG6	MTCH2	EVI5	MAML2	KTI12	TMED4	AP4S1	MINPP1	TPRN	NR1H2	B3GNT2	BRD1	SKI	PHLPP1	TMEM63A	SAFB2	PMPCB	PDCD5	PRDM4	AFF4	TGFBI	ABCE1	ZNF420	ZNF770	RASA4	INPP5A	AGGF1	STX6	JMY	MRPL44	TMEM19	LMAN2L	EIF3C	MRPL18	VGLL4	SMARCD1	NAA40	EML3	TADA2B	IL1RL1	BID	RANBP6	C2CD2	INPP5B	CDYL	CASP1	TRAFD1	MYO18A	PTOV1	TUBB2A	CHMP5	IL10RB	NUCB2	ZNF451	MCTP1	ITPKB	MAP2K3	TBRG1	CHMP4B	TNFSF10	C6ORF89	MID1IP1	POLB	TNFAIP1	SLC39A6	TEX2	CALCRL	EFHD2	OGT	CAPZB	MRPS22	ACTN4	SARS1	COX15	ABR	IRF1	AP3M1	SF3A3	IFRD1	REEP5	ARSA	USP16	WDFY3	ANKRD17	TFIP11	GDI2	BRD7	ZNFX1	RABEP1	SIN3B	ARL8B	PURB	CEP192	CFDP1	RBPJ	ZFYVE1	RAB21	RBM26	ALG1	SYNJ1	RRP1B	EVI2B	TTC9C	DUSP12	FAM133B	SLC12A2	GIGYF2	EML4	SUMO1	SRPK2	DNTTIP1	OSTM1	ANAPC16	NDUFB10	ZNF34	PLCG1	GNPDA2	MPV17	IFFO2	MLPH	TMEM59	SNX4	RASGRP3	FADS1	ADD3	SFPQ	ANKRD40	BLMH	BIN3	BIRC3	C1ORF35	TNFRSF10B	CR1	RNF7	POLM	MTMR4	TERF2	LRRC41	RNF157	RSC1A1	YWHAE	C1ORF50	ZSCAN29	SPOPL	SUCLG1	PCNP	NAA25	RNF213	C2ORF42	MXRA8	WDR5B	SLC38A2	ZBTB10	ASPSCR1	SMARCC2	AK2	BCL2L12	CLN6	C18ORF21	CHST14	NPRL3	PTS	RAB3GAP2	SLC26A2	RNFT1	PEAR1	SHC1	ARHGEF18	ZNF160	CYP4F8	ARPC5L	NCK1	PAFAH1B3	SEC31A	ZNF354A	RANBP2	PIGP	ITGB5	PPP1R3D	CRYZL1	SESN2	SENP2	PSME4	PGD	CEP350	NR2F6	RPS6KA4	POLR3F	LMLN	CSF2RB	ZNF496	SCMH1	PPAT	TEX264	ZCRB1	CXORF38	TMEM160	MAPK1	RBM33	RNF4	FBXL3	CCDC34	MED8	SMC3	LSM14A	UQCRB	CNPY3	RAD23B	CREB1	ARSG	SDF2	NMI	ATP6V0A1	PUF60	SPRY1	EXOC5	TRMT1	SNRPE	H1-0	CBX6	NUDT16	TRIM41	SNIP1	NPEPL1	SUPT5H	NR2C2	NIPSNAP3A	DCXR	SHKBP1	ZNHIT1	RHOQ	SLC35F5	SCRN3	ODF2	EIF4E	FPGS	PLA2G4B	NDUFS8	ZC3H15	GOLGA4	TNIP1	MKI67	PPIL2	CTSO	AHCYL1	RAF1	CLTB	ZNF330	ALG10	EIF3D	SNRNP200	PTPRJ	MKKS	HLX	RHBDF1	TMEM168	PI4KA	PROS1	CAMKK2	ZNF644	VARS1	F13A1	RAB7A	EIF2B4	PTRH2	EAF1	TADA2A	PPP2R2D	MAT2B	HMGXB4	EVI2A	SYMPK	PIK3CD	ZZZ3	BOD1L1	TCF12	EXOC4	ZNF628	LONP2	UBR2	PSMD1	BRAP	SNCAIP	HDAC11	COPS4	ZFP36	PSMD2	PSMD10	ATP6V1B2	ELOVL1	ARMC1	FARS2	RNF11	DYNLRB1	GTPBP2	SUPT7L	SAMD4B	PCNT	SORD	C5ORF15	MSH6	ZNF513	POR	TIMM17A	NPAT	ZMYM4	CDK13	MED31	UROS	PSMA7	SEC24A	TSC22D2	ATP9B	SLC43A2	PPFIBP1	TALDO1	ZFR	LGALS3	ERGIC1	PHKG2	UQCRC2	YTHDF3	LIPE	KIN	HAGHL	KAT2A	HAGH	SAR1B	CAT	RELA	CCT5	DENND1B	SSNA1	TCF25	ZNF397	HSP90B1	VHL	RNASEH2C	AURKAIP1	NFATC1	MED26	ZCCHC24	ZFAND3	DDX28	MAP2K4	COASY	DNMT3A	AP2M1	TLN1	VAMP4	POLDIP2	PSMC3	TKT	BCL2L1	VPS33A	GCC1	PPP5C	DNAJB1	PNPLA7	MRPL9	NDUFAB1	CLEC5A	KDM5A	KLHL18	EHD4	TERF1	TIGD2	SH2B2	PHC2	MBTD1	SMCHD1	PDZD11	CCNL2	FAM193B	CCDC86	RNF5	PRELID1	SLC39A14	SLC24A3	RAB11A	USP21	CYB5D2	WWC2	ULK1	GALNT1	VPS11	CDC42BPA	CCDC126	ATP10D	XRCC4	DCAF7	PRKX	FAIM	RPS2	ZNF121	RFESD	CDC37	MOV10	RAB11FIP2	DCAF15	ZNF592	C8ORF33	D2HGDH	CTDSP1	ERN1	SAMM50	PELP1	SRSF6	ARF4	FUBP1	TMEM214	MTIF2	GPBP1	DERA	DZIP3	UNC13D	YKT6	ZBTB22	TAB1	TBL2	ATG10	LLGL1	ZSWIM1	VPS41	ACD	ATAD3A	ADO	FKBP3	EPSTI1	SDAD1	CCDC77	TEAD3	TET1	PFKM	IPPK	ATP2A3	ZSCAN20	PIK3R2	DNAJC13	NPC1	PES1	BUD31	YES1	MRPL21	TMEM115	DDX3Y	MRPS11	IGHMBP2	ZNF524	AP3D1	UTP15	ADH5	INPP4A	TIMM8B	BRCA2	SPATA7	PRKAB2	CENPQ	SERTAD1	BAZ2A	GPR35	DAGLA	DDIT3	GDI1	PRPS2	LTBR	C3ORF38	DAPK3	DHDH	TMEM67	ATAD5	NFKBIL1	ANKIB1	RNF220	ZKSCAN1	BIRC2	C1D	CNOT7	RBMS1	YIF1A	CCT4	ISOC1	SBNO1	EYA4	MOBP	CLEC10A	CPEB4	ARPC2	PFAS	EI24	BRIX1	ZNF106	NOL9	PSMG1	PPP6C	TRIM44	RRP36	TLR1	CDV3	SEMA4D	SEC61A1	UBXN7	RBM25	LRRC61	ABHD5	ADIPOR2	KLHDC2	SNX25	DYNLT3	TSNAX	LXN	KLHL5	IQSEC2	ARMC8	UBE3A	SCAMP3	DSTN	AARSD1	PRPF4	TCF3	ARL2	LTA4H	PPM1G	SWAP70	DCAF10	TTC39B	NMD3	ELK4	CCNI	ISG20	UTP18	IDE	YTHDC2	XRN2	FAM32A	RNF166	KAT2B	CLASRP	HADHA	UBE2F	RAB10	SCAI	ZNF641	SRPRB	DDX21	DYNC1LI2	ARL6IP6	AGMO	USP10	NEMF	TMEM222	ARID5B	NDFIP2	PACS2	AKAP8	FNTA	CAMK2G	SLC30A5	PGP	DCTN2	TUBB	SSBP1	RNF169	SSU72	MED17	C19ORF12	TBK1	AIMP2	DOCK1	USP15	STX4	TIPRL	IRF3	HIGD2A	KRAS	CLOCK	FAM222B	DNTTIP2	FECH	ANAPC5	INO80B	PDIA3	LRRCC1	DHX16	FMNL2	POC1B	KDM5C	PSMA3	PACS1	ARHGAP25	SCAPER	PCNX1	ADSL	PAFAH1B2	RSF1	OAT	SEC11C	HTD2	IRF8	PSMD12	VTI1B	IGHM	ARAP1	PRPF39	CSE1L	WSB2	RRP8	CHD1	CCDC88B	YWHAZ	SNRNP70	BLVRB	SPSB1	KRR1	SLC46A3	HPS5	HSD17B10	ZBTB38	STAM2	TRIP11	GNB1	JMJD8	MRPL50	FAM76A	PCYT1A	CSDE1	TULP4	CHM	INTS9	HOMER1	DPP9	PHF14	CPSF3	MRPL38	PPP3R1	SMU1	C16ORF54	STXBP2	ST6GALNAC4	OTUD5	MMADHC	POGZ	XRN1	RAE1	STAMBP	ZCCHC9	COPS2	ST13	CLNS1A	DENND4B	GSK3A	RTN4	BLOC1S2	MFSD5	TBC1D14	PSD4	RSL24D1	FMO5	AGL	ATPAF2	HTT	RRAGA	VPS53	PPIL4	MTHFD1	ATP6AP1	NFS1	FANCG	NLRP1	TTF2	SLTM	FOXN3	BCL7B	PPP2R2A	ACLY	CDIPT	KLHL36	RING1	PLCB3	MAP3K12	CDK2	ABCB8	RAP2C	PHF8	C9ORF78	SACM1L	SIRPG	E2F2	SGTA	TAF1C	MANF	NUFIP2	THAP1	VCPIP1	RNF146	MIF4GD	SERINC1	MRPS18A	EIF4EBP3	PKN2	GFM1	PRDX2	AAAS	MLLT3	BAG3	SLAMF6	ZNF580	DTX4	ZNF280C	DOCK9	TM2D2	CRKL	DNAJC8	ADD1	PRKDC	NCOR2	MX1	NT5DC1	PMVK	PPM1F	CFLAR	REXO2	GPATCH3	HSF2	TRABD	SCRIB	SDHAF1	RBM34	MLYCD	ELAC1	NINL	DHX9	MECP2	FBRS	METTL14	RSU1	LMNB2	UQCRFS1	QARS1	COPB2	RBBP7	CAMK1D	FKBP1A	CDC16	STXBP5	BIRC6	PRCP	MGAT5	PSMF1	NDUFB3	SMYD3	NOM1	PDRG1	CALR	RNF8	MRPL33	MRPL19	REEP3	GGA1	UBR3	HSBP1	PLK3	CDK19	NOP10	MAPKAP1	KARS1	KHSRP	CDC73	CTNS	PSMB9	STK11	RCN2	ITPKC	INTS4	ANKRD10	TSEN34	RNF40	ALG5	L3MBTL3	PDHA1	S100A13	NACC1	SMARCA4	TMEM164	PARP6	NUDT22	CSNK1A1	CKAP5	VMA21	RPL15	TAL1	GSE1	HNRNPM	COG4	RER1	DYNC1I2	MTPN	INTS10	RPA2	IQGAP1	USP45	ACAD9	JAK3	NMNAT1	MYL2	SLC5A3	AXIN1	CPT1A	VAPB	PUM1	ABHD1	DAGLB	DCAF12	SLC39A7	PRPF40A	EDC3	MDC1	TP53BP2	ABHD4	ANGPTL7	LY6E	TSG101	TRIP4	SALL2	NLRX1	GPATCH8	CD86	RNF144B	RNF128	SOCS3	PDE8B	CTCF	MRPL15	CNNM2	POLR3A	HGSNAT	ATIC	IDUA	LRRC75A	ITPRIP	DICER1	RLIM	SLFN12	SRP72	RAB28	SFSWAP	HDGF	GZF1	DDX55	BTBD2	RAD17	CDK2AP1	ZBTB24	TNPO3	LYPLA1	HJURP	SMYD5	ARHGAP9	SSRP1	GPX1	MED22	PGM1	PDCD2	RMND5A	MICAL3	TTC38	CIZ1	TCP1	PSEN1	SPTLC1	TOLLIP	MTO1	ANK2	CHD7	IP6K2	PTCD2	ING3	FOSL2	PTBP1	TNRC18	CD200R1	COQ5	TRPM7	EXT1	GNA12	ZNF623	SSR2	FBXL5	FEM1A	FXR2	ORMDL3	FAM13A	MTMR14	SPC24	GEMIN7	CDK5	RPP21	YPEL5	ZMAT2	ZNF629	ALKBH7	RUVBL2	CTPS2	PIK3R4	CCDC115	ISCA2	TMEM18	ERICH1	MCM9	ACBD4	MMACHC	GADD45A	SUGT1	GTF2A2	CPSF2	AKR7L	POLR3C	UBR7	AGPAT5	GGNBP2	SLC25A28	TBL1XR1	CLCN3	CHMP2A	ZNHIT6	WASL	PCM1	RHOT1	HSPA14	USPL1	PRMT3	PRPF6	TBPL1	CCND3	ANKLE2	RRP7A	TMEM43	PNPLA2	OCIAD1	LIMD1	SIAE	TMEM104	CRBN	ABHD16A	INTS12	MBOAT7	SIPA1L1	MOB1B	ZNRF2	NT5C2	HM13	GNA11	APOOL	RAB3IP	EHMT2	FANCE	RBBP4	BRMS1	KIF5B	ZBTB2	SF3A1	CLPTM1	IKZF2	UPF2	ZFAND6	UMPS	MPP1	PFKFB2	TRIM33	EXOC7	TELO2	DUSP16	MCMBP	ARMC10	PELI2	PMM1	SLC9A1	CHN2	DGUOK	SHMT1	TECPR2	PSKH1	HDHD2	SCYL1	IFT52	HARBI1	TNFRSF21	CNBP	CLTC	SOS1	SLC25A4	LZIC	BTBD7	GMPS	PWP1	HIPK3	TMEM185B	AMMECR1L	C3ORF70	ANGEL2	LILRB5	SRSF9	ZC4H2	USP25	NDE1	PPP6R1	MYADM	PGRMC2	AGAP1	GDAP2	REST	DIS3L2	RAB2A	GALNT4	MAGI1	SLC25A32	SAR1A	C1GALT1C1	SLC12A7	ARF1	LIMS1	FLOT1	LMAN2	EIF4ENIF1	ABCD3	RNF20	ARL6IP5	DGCR2	SPOP	SPCS2	BICD2	SLC30A9	TBC1D13	PIAS2	ECHDC1	SGPP1	TNPO2	LRP10	TBC1D24	TICAM1	ZMPSTE24	PHF20L1	EID1	RP9	CIRBP	SHARPIN	TCN2	NAA30	LEPROT	FLNB	PGM2	PGS1	DOCK8	SART1	CHUK	RPRD1B	CHERP	WIPI2	ASXL2	CDS2	DNAJC3	PHIP	JAGN1	TMEM11	PSMD3	CBX1	USP38	CLN8	CD2AP	ARPC4	MRPL51	NUCKS1	HLA-DMB	MAP2K1	RFC1	PLSCR3	P4HB	KDSR	DOK1	DDX24	UBE2A	NKAP	STK38	RDH14	STRADB	UPF1	SQSTM1	LTN1	DMXL1	CTDP1	WAC	PSMC2	MITF	TRAM1	TMEM9B	TTC13	ZDHHC18	CNOT6L	SMC6	PSMB7	MPDU1	ACSL5	ATAD2B	HECTD1	AK1	IFI35	ADPRH	NFE2L1	KIAA1191	CLP1	GCC2	KATNA1	FAM50A	MBTPS2	NDUFC2	NAPG	IMP3	SMCR8	UBAP2L	YBX1	ALKBH5	HSPA5	IGBP1	NCKAP5L	AKIRIN1	BLNK	MAP4K5	RNF44	LRRC47	INTS3	ZNF394	MARCKSL1	CCDC25	GNL3	QPCT	RAB22A	ERAL1	MYL12B	QPCTL	PPIH	HSPA1B	ARHGAP31	CPSF7	PATZ1	MRPL36	MIER1	CLK3	MRPL35	ZNF449	TMEM141	TUSC3	MFN2	STK11IP	ZC3H11A	ZNF148	AKAP9	DAG1	TRAPPC8	GLO1	DCP2	DCAF13	CKAP4	ZIK1	BAHCC1	FAM156B	NOVA1	MBNL2	ALDH9A1	LEMD2	ABCG1	DCAKD	TMEM165	CPSF1	CREB3	CYTH3	TOM1L1	RSRC1	SCAMP1	ARID4B	CDK12	MTF2	BAD	KIF9	GTF3C1	WDFY4	ORMDL1	TLK1	CBLL1	OTUB1	WDR11	ETV6	CXXC1	DTX2	FRMD8	DPAGT1	MRPL43	NAA38	PSMA4	C1ORF131	GMFB	TPRKB	PRDM11	G3BP1	GBA2	TMEM131	PFKFB4	KHDRBS3	TARDBP	PSMB6	EBNA1BP2	PAPOLA	ARID1B	NGRN	IFNGR2	MRPS9	ZFP91	SNW1	UBA1	SPIRE1	STX5	SLC10A3	MRPS24	CDK10	SLX1A	VPS28	COX18	ATF6	ZDHHC16	DPY19L4	OLA1	TET3	BPGM	TMX3	TSPAN7	EIF2AK2	AGPAT3	LYRM2	NT5DC2	PSPC1	RAB20	CALU	TMEM183A	DHRS7B	C17ORF75	RTF1	PLEKHA3	C6ORF120	DNAJC18	MRPS25	PIK3R6	TAF10	CDK5RAP3	SPAG9	ISG15	MYO6	PPHLN1	WDR1	SNX29	NSF	HNRNPUL2	BIVM	SLC25A46	YWHAQ	ORC4	RWDD3	APTX	SDHD	TAF7	CCZ1	CEBPG	TMEM134	GPSM3	SCLT1	TM2D1	BMI1	RASSF4	METTL13	DOLK	RAB31	EZH2	USF2	SIK3	DCUN1D3	NPM3	C19ORF53	FAM167B	IGSF10	ZNF76	USP11	RXRB	MED9	KLHL25	R3HCC1	IQGAP2	GDPD1	BRD9	ZHX3	ZNF329	USP37	ELF1	KIAA1671	LRP4	PARP9	PI4K2A	CRYBG3	USP31	SNX27	TP53I13	TSR1	KHDRBS1	TAF15	DPY19L3	SLAIN2	CISD2	ELMO2	PTTG1IP	MRPL16	VPS37C	ELMOD2	ARL5B	FAM161B	SCGB3A2	MCC	TNNT1	KIF11	SPOCK1	VANGL1	MBD4	SNORD99	PLXNB3	CNIH2	BCL7A	TAF1L	ABL2	ECE1	ARRDC2	CRTC2	ZNF597	FAM193A	FPGT	FBXO9	COMMD5	NEK4	MRPS27	SPTLC2	SASH1	SYVN1	GTF2F1	TRIM37	DPH5	WLS	ZNF426	F8A3	SYS1	PRKAR2A	MEN1	MTMR10	MRPS5	NUP54	SPINT1	NFAT5	SNX17	SURF4	HPS6	MCTS1	RAB33B	TIMM10	IWS1	RAD50	ZNF764	TUBGCP4	UMODL1	GLYR1	METTL15	LIMK2	UFSP2	DPH2	SRP14	GBE1	ALDH2	SYAP1	STAG2	SNX20	ZBTB49	NQO2	VPS13B	DNAJB11	RAB11B	CHRAC1	ARL16	CNST	PHF7	KDM4A	ACADL	EXTL3	SMAD4	KRIT1	PPP1R12A	SEC24B	NRGN	CENPC	LRRC59	PTPN11	ACADM	DIS3	SRM	PPP2R1A	ELF2	CCPG1	ARHGAP17	ZBTB25	MEAF6	ENTPD5	ERLIN2	TOR1B	SEC61B	NAGK	CETN2	PLXND1	PYROXD1	PTPN12	MYG1	TBCCD1	HDLBP	BCL2L13	HGS	IL4R	WWP1	YME1L1	SASS6	TTC1	C1ORF216	DPM1	CYB5R4	LYAR	SLC27A4	FGGY	PARD6A	FNDC3A	RC3H2	DNAJC19	TRIAP1	NLK	SRRM2	GFM2	MAPK3	GSN	IL18	C5ORF63	MAEA	FNBP4	RWDD4	GPR108	ANAPC1	CABIN1	ATRIP	RTN3	AKR1B10	CANT1	UNC45A	ANAPC2	WBP1	NR1D2	SMURF1	HS3ST3B1	KIF1B	AVL9	MBD1	PPIG	NAAA	TMEM60	FDX1	TXNDC9	VWA5A	GINS4	AFG3L2	GNAI3	ABI2	NDUFAF4	POLR2A	SFR1	LRIG2	METTL16	IPMK	ANKRD27	UPF3B	FANCL	MRPS6	MRPL32	PHRF1	PBXIP1	C17ORF49	MAPK8IP3	SLC35B2	MED11	TMX1	DYNLL1	FAM53A	RIOK3	MCFD2	ACAT1	PDLIM2	ATP13A2	CASD1	OTUD4	APOBEC1	TMOD1	IRAK2	MON2	BBX	TTI1	SLK	PHYH	SLX4	SRPRA	RUNX1	USP36	CBR1	MAST2	ELF4	TRAPPC3	AKT1	RIT1	ATP6AP2	UBXN6	PPME1	QRICH1	GLOD4	RGS1	SRSF2	KDM3A	DLGAP4	CBX5	PNN	ANP32B	TMED7	DUSP22	ZC3H7A	NDUFS7	HERPUD2	TXLNA	DHX40	RNF31	TMEM129	CDCA4	ZNF830	PJA2	HNRNPH3	TLCD2	PARG	GFER	SUMF1	OAZ1	PSMC1	TADA1	ACO2	TBC1D20	TMEM39A	RAB35	ALG11	RIN2	SYPL1	PSMA5	SH3GLB1	BAX	THOC7	APP	SGCE	ZNF655	SH2B1	PFDN4	ATP2A2	RBM8A	NANS	NBR1	TMEM161A	OLFML2B	CCDC85B	HSPH1	STX16	UFC1	TTBK2	DERL2	THRAP3	KIFAP3	RNPEPL1	SNAPIN	VPS35	TPR	ZRANB2	CYP27A1	ARFRP1	IDH3A	ISCA1	CROT	SRRD	SLC35A5	AIFM1	GOLPH3	NEU1	RAD23A	UBE4B	KRTCAP2	USP1	CDC37L1	VPS25	C2CD2L	RAB40C	AUP1	IMMP1L	AMZ2	XPNPEP1	TM7SF3	SAAL1	FAM117B	UBR4	ZNF260	REXO4	SEH1L	HAUS5	RASSF8	NAGPA	PCF11	SYNCRIP	ACOX3	MOCS2	TP53INP1	MRFAP1L2	ALKBH1	GATC	FAM168B	PTDSS2	NCL	AASDHPPT	FLCN	PIGM	SMAD2	EIF2B1	ANKHD1	RNF121	STAT5B	ENTPD7	MFF	ZNF768	PARP12	MAN1B1	TMEM192	ARAF	USP7	TMUB2	PHKB	IL1A	OSBPL2	CHCHD2	EDEM1	RNF10	SLC4A1AP	UBAP1	MIS12	PA2G4	HSF1	DCUN1D5	RAPGEF1	FBXL4	NME3	MRPL30	GAPVD1	OPA1	MRPS14	STK40	BACH1	SFXN1	TES	HNRNPC	TARS1	NUP133	OGDH	SLC15A4	PDIA6	BCL10	NDEL1	ACTR8	OSGEP	FKBP15	ORC2	PDAP1	FOS	BRF1	INTS5	NEIL1	CMAS	GPD1L	MRRF	RPP30	NFKB1	SOS2	GHDC	USP19	R3HDM1	DYM	PAN3	SH3BP2	SSBP4	PFDN1	GNE	NAF1	ANKFY1	ZFPM1	GTF2H5	SETX	AKAP10	GRAMD1A	GAMT	RNF115	GOLPH3L	CHD8	GADD45GIP1	NXT2	MSH5	AMFR	LBX2	DOCK11	COG8	SRSF10	PSMD6	GPR180	RNF19A	RHOA	PSMA1	DNAJC9	GTF2IRD1	LRRC8A	EIF3G	RNF126	ETF1	ERGIC2	SFT2D1	RAI1	AMBRA1	CHKA	CTR9	RNF130	FARSB	UBAC2	WDR74	TDRD7	POU6F1	TSGA10	C12ORF57	PIK3CA	WDR55	ABCD4	SEC16A	C15ORF61	ACAA2	ZNF512	ZFAND2B	MAP3K7	TMCC3	ATG7	HSD3B7	DPY30	B4GALT7	HSPA13	TMEM167A	DHX15	ESR1	UBE2K	SIN3A	ATE1	PRKAR1A	KREMEN1	PPP2R5D	C6ORF47	TOP3A	PRPF18	DYNC1LI1	NBAS	RSRC2	ANKRA2	LIN9	COPS5	TSC2	TRAPPC10	ATXN3	WDR48	CCM2	METTL9	AMZ1	PSMD4	WDR24	CD14	PSIP1	C6ORF62	YEATS2	GRIPAP1	NCBP2	HNRNPR	CHMP3	CDK17	USP14	ROCK1	TBC1D19	CLK4	RILPL1	PEX7	IFT20	WDR81	ANKRD13A	DDX27	BAG6	CTU2	EXD2	UBL3	HMG20A	LSM1	ARFIP2	KDM1A	HCLS1	CAND1	UNK	ARHGEF12	GRPEL1	EXOSC10	LIAS	ZDHHC14	PPP1CA	DUSP11	AHDC1	WIPF2	HERC6	TSPYL1	TM2D3	PDXDC1	SP2	CABLES2	TTC3	SERF1A	SKAP2	DARS1	UBN1	ACTR3	IL6ST	VPS18	POMT1	TMEM179B	NDUFS2	PSMD7	TSEN15	DCTN3	RASGRF2	TRMT2A	RNF34	TET2	POLR1A	NUP153	TCTA	UBP1	ASPH	LRP6	CNOT6	UCHL5	BCAP29	ARSK	IFT140	MTIF3	COMMD9	COMMD1	CHD4	STAT3	NCLN	RNF103	TAOK2	MEMO1	NOP14	PARP2	PEX13	FANCC	COMMD7	CYB5B	ERLIN1	MRPL12	TXNL1	DPM2	QSOX1	CAMSAP2	ETHE1	MTMR1	COQ2	ARFGAP2	FUBP3	ROPN1L	PRRC2B	SIDT2	TFAM	RPAIN	LMAN1	TP53	ENC1	FAM98C	ERCC4	BTBD3	ACY1	PTER	RFX7	ABI1	FUT8	WDR82	GGA3	DNAJC2	VAMP8	SLC15A2	TNRC6A	TCERG1	NUP50	USP47	ZFPL1	STARD3NL	IPO11	SLC35D2	NUDT3	CORO7	SLC17A5	JKAMP	MRPL53	ZNF142	NUDT18	SUGP2	HDDC2	PIGT	DHFR2	IRS2	SYNJ2BP	CRTC1	EXOC1	HSCB	EIF2AK3	NOLC1	ASRGL1	CRADD	PSMC6	HDAC9	PIGC	ALDH6A1	GINM1	LRRC45	TRMT6	DOT1L	PAK1	CAPRIN1	PDCL3	MAPRE2	UNC13B	GMNN	SFT2D3	WDR33	NAV1	ACOX1	PPP1R14B	CTNNBL1	METAP2	UBE2Z	CCL5	CCT8	CDC14B	SPATA24	TDP1	TSPAN31	HEATR3	OSGIN2	SDK1	SAP25	CHKB	NIPBL	SURF2	UBXN8	SLC38A9	UBB	SCAF8	ZCCHC4	SNORD22	BBS12	SDHB	RDH10	POFUT1	PRKD3	SNAP23	KIF3A	NEK7	RNF14	WFS1	ARHGAP32	KIAA0586	RAB11FIP3	DCAF11	ATP6V1D	PFDN2	MPHOSPH8	PARP11	UGP2	HTRA2	IRF9	FRYL	CALHM2	LRPPRC	DR1	WDR83	MPP7	RPRD2	APEH	PLAU	CRCP	RBM3	RMI1	BRD4	EIF2B2	SETD3	ENY2	CWC15	CORO2A	TBC1D15	INCENP	MGA	CRELD2	USP39	LIN7C	ACOT13	NIN	SPG7	UTP14A	HPCAL1	DENND4A	SAP130	RAB3GAP1	YTHDC1	FTSJ3	HSPA8	UBA6	RHBDD1	THUMPD1	SMOX	OCRL	GNB1L	PPP1R12B	NOMO3	CDKN1A	RSL1D1	SSR1	ETFB	PATL1	PHKA1	IPO7	HSPB6	PARD3B	RIOK1	MLX	MAP3K1	SERINC5	RGS12	MED7	DNAJC10	BTRC	TRPC4AP	CNRIP1	ARMC9	PALB2	THOC2	VAMP5	SCAMP4	ASNSD1	SPTY2D1	ARFIP1	GIN1	EEA1	ZNF322	PRPF4B	TMEM106C	RBM27	LNPEP	ULK2	TTC9	POGLUT1	SRRM1	ST3GAL2	PPP1CC	RAB5A	IL11RA	PRPF3	OSBPL9	LPCAT1	GSPT1	RAB9A	GLB1L	DIS3L	NOSIP	CAMTA2	SRP19	KLHDC3	THTPA	VPS36	RBM15B	RNH1	ZHX1	MTPAP	SMC1A	RC3H1	KCMF1	TTC33	CFL2	CCT3	DRG1	LCORL	TPP2	DNM1L	CAPN3	PSMB4	FKBP5	SLC25A12	AIP	DAZAP1	ISYNA1	CNIH4	MAPKAPK5	CRTC3	HOOK3	PEPD	HUS1	IFFO1	TSR2	RHOBTB2	WDR7	IKBKB	BAG5	SSR3	CDK5RAP1	RANGAP1	EIF5	UBR1	ID2	IL15	BBIP1	FNBP1L	TOR3A	TJP2	MPHOSPH9	TUG1	VPS54	TMEM65	MAP1LC3A	OSTC	PNKD	PDE6D	RASA1	MRPS15	XPO1	TRA2A	RAP1GDS1	POU2F1	CBFB	APPL1	IPO5	FUT4	ZNF709	GAN	ZFYVE28	IER3	KRT10	RPGRIP1L	TIPIN	MSRB2	ANKRD28	STAG1	SURF6	HCFC1	EIF6	YWHAH	EIF4E2	MFSD11	RABGAP1L	MRPL20	APBB1	NF2	INPPL1	PPP1R9B	SF3B1	EIF5B	TMEM39B	RFK	RNF13	ACBD5	ASXL1	CSTF2	ATP8B2	SVIL	FAM53C	TRIM25	ARL15	ALPK1	CCDC117	DDX46	MYO9A	MEIS1	CHMP1B	CEP135	PDPK1	TRMT2B	GMEB2	POLR1D	MOB3A	IREB2	CCNT2	PRICKLE1	KLHL17	LEO1	MRPL40	PLA2G6	PNKP	DENND2C	EDEM3	TMED10	SMARCAD1	PPP3CB	SEC23A	BDP1	SLC25A17	CANX	LATS1	CUEDC2	KDELR1	ABCB1	FBXW4	PRPF40B	LPIN1	TMEM50A	STRAP	PUM2	ATP8A1	DDX39B	ZNF318	PLEKHA8	TAP2	PRPF19	CTNNBIP1	LRP1	TTC8	MRPS7	NFATC3	C11ORF58	TMEM106B	PAOX	PGGT1B	SFMBT1	EP400	GPAA1	VPS72	NUP107	HIVEP3	SLAMF8	NFX1	CDC123	CCDC90B	PHF13	PDIA4	STT3B	IDH3B	XRCC6	CHORDC1	SNRNP48	CKLF	OSBPL1A	EIF4E3	FBXW11	ERAP1	ISY1	MAGI3	SLC35A4	TTC17	NIP7	UGT1A1	ZFC3H1	SAMD8	CYLD	NAA16	TNS1	NDOR1	TMEM109	CDK6	SUPT6H	BRPF1	DDX50	SHOC2	LRRC14	MTA1	ZNF844	POLDIP3	TRIOBP	PITPNB	HTRA3	RNF114	WDR53	TMF1	SNAPC1	ZFP30	ELP3	EBP	GPR137	COPS3	C1ORF52	PPP2R5A	PUS3	VEZT	LACTB2	ALDH3A2	NPEPPS	MPHOSPH6	RAB6B	SNRPC	PLRG1	ATP13A3	CDK2AP2	MAP4K3	IPO13	MPHOSPH10	FKRP	YIPF3	DCTN4	MSL3	CCNK	TRIM28	SENP6	LPXN	CLPB	POT1	PDCD10	VMP1	TOX4	EGLN2	PSTK	NVL	CYB5R3	ARRB1	PCGF3	ATXN7	ADAM17	C11ORF98	SAV1	ZNF598	RDH11	ANKRD49	GTF2E2	DPYSL2	ACADVL	PTCD1	PHF10	LIMA1	GIT1	CPSF6	ABHD10	WWOX	GOLGA5	BLVRA	NDUFV1	MCM6	VCAM1	RUFY3	RHBDD2	ZC3H12C	BAP1	RAB12	HSD17B4	C1ORF174	DGKA	NCOA5	NDST2	PSMG2	COPS8	EXOC6	TMEM126A	ZNF516	PUS7	CERK	AP3B1	SUB1	TXNRD2	ICMT	DVL2	ANKRD12	NECAP2	EIF1	RPAP1	TBCC	ZNF236	CCDC62	JAM2	ITPRIPL2	PPP1R15B	MRPL22	PARP10	PDS5B	TRPV2	POMT2	CDKN2AIP	XPR1	YAF2	SLC30A7	LUC7L	ADSS2	PEX12	MFHAS1	PJA1	BNIP3L	NCOA3	SPNS1	MNT	C1GALT1	ARB2A	SF3B5	PRPF38A	TM9SF3	INO80C	ABCF2	SETD7	C11ORF68	MYH9	DAB2	TMEM30A	NUDCD3	CDC42SE1	SECISBP2L	MYSM1	BCR	PARP4	PTPRS	ARF6	LAPTM4B	PNPLA8	CLIC1	RFFL	GAB2	CHMP2B	NSMAF																																																																																																																																																																																																																																																																																																																																																																																																																																																																																																																																																																																																																																																																																																																																																																																																																																																																																																																																																																																																																																																																																																																																																																																																																																																																																																																																																																																																																																																																																																																																																																																																																																																																																																																																																																																																																																																																																																																																																																																																																																																																																																																																																																																																																																																																																																																																																																																																																																																																																																																																																																																																																																																																																																																																																																																																																																																																																																																																																																																																																																																																																																																																																																																																																																																																																																																																																																																																																																																																																																																																																																																																																																																																																																																																																																																																																																																																																																																																																																																																																																																																																																																																																																																																																																																																																																																																																																																																																																																																																																																																																																																																																																																																																																																																																																																																																																																																																																																																																																																																																																																																																																																																																																																																																																																																																																																																																																																																																																																																																																																																																																																																																																																																																																																																																																																																																																																																																																																																																																																																																																																																																																																																																																																																																																																																																																																																																																																																																																																																																																																																																																																																																																																																																																																																																																																																																																																																																																																																																																																																																																																																																																																																																																																																																																																																																																																																																																																																																																																																																																																																																																																																																																																																																																																																																																																																																																																																																																																																																																																																																																																																																																																																																																																																																																																																																																																																																																																																																																																																																																																																																																																																																																																																																																																																																																																																																																																																																																																																																																																																																																																																																																																																																																																																																																																																																																																																																																																																																																																																																																																																																																																																																																																																																																																																																																																																																																																																																																																																																																																																																																																																																											
HUMAN_GWAS	BELLENGUEZ_2022	RANKED		APOE	BIN1	EED	CR1	CLU	MS4A4A	ABCA7	TREM2	SPDYE3	APH1B	PTK2B	CD2AP	SORL1	CASS4	SLC24A4	GRN	HLA-DQA1	ACE	TSPAN14	USP6NL	INPP5D	CLNK	SHARPIN	RASGEF1C	FERMT2	COX7C	MINDY2	PRDM7	ABI3	EPHA1	SPI1	PLCG2	NCK2	DOC2A	ANK3	SCIMP	WNT3	APP	TSPOAP1	IDUA	BCKDK	MME	LILRB2	TMEM106B	BLNK	WDR81	SNX1	UMAD1	SEC61G	ADAMTS1	IGH	EPDR1	KLF16	IL34	MYO15A	UNC5CL	RHOH	ABCA1	TPCN1	CTSB	ANKH	HS3ST5	SLC2A4RG	PLEKHA1	PRKD3	CTSH	SIGLEC11	ICA1	SORT1	TNIP1	JAZF1	WDR12	FOXF1	SPPL2A	RBCK1	TREML2	ADAM17	MAF																																																																																																																																																																																																																																																																																																																																																																																																																																																																																																																																																																																																																																																																																																																																																																																																																																																																																																																																																																																																																																																																																																																																																																																																																																																																																																																																																																																																																																																																																																																																																																																																																																																																																																																																																																																																																																																																																																																																																																																																																																																																																																																																																																																																																																																																																																																																																																																																																																																																																																																																																																																																																																																																																																																																																																																																																																																																																																																																																																																																																																																																																																																																																																																																																																																																																																																																																																																																																																																																																																																																																																																																																																																																																																																																																																																																																																																																																																																																																																																																																																																																																																																																																																																																																																																																																																																																																																																																																																																																																																																																																																																																																																																																																																																																																																																																																																																																																																																																																																																																																																																																																																																																																																																																																																																																																																																																																																																																																																																																																																																																																																																																																																																																																																																																																																																																																																																																																																																																																																																																																																																																																																																																																																																																																																																																																																																																																																																																																																																																																																																																																																																																																																																																																																																																																																																																																																																																																																																																																																																																																																																																																																																																																																																																																																																																																																																																																																																																																																																																																																																																																																																																																																																																																																																																																																																																																																																																																																																																																																																																																																																																																																																																																																																																																																																																																																																																																																																																																																																																																																																																																																																																																																																																																																																																																																																																																																																																																																																																																																																																																																																																																																																																																																																																																																																																																																																																																																																																																																																																																																																																																																																																																																																																																																																																																																																																																																																																																																																																																																																																																																																																																																																																																																																																																																																																																																																																																																																																																																																																																																																																																																																																																																																																																																																																																																																																																																																																																																																																																																																																																																																																																																																																																																																																																																																																																																																																																																																																																																																																																																																																																																																																																																																																																																																																																																																																																																																																																																																																																																																																																																																																																																																																																																																																																																																																																																																																																																																																																																																																																																																																																																																																																																																																																																																																																																																																																																																																																																																																																																																																																																																																																																																																																																																																																																																																																																																																																																																																																																																																																																																																																																																																																																																																																																																																																																																																																																																																																																																																																																																																																																																																																																																																																																																																																																																																																																																																																																																																																																																																																																																																																																																																																																																																																																																																																																																																																																																																																																																																																																																																																																																																																																																																																																																																																																																																																																																																																																																																																																																																																																																																									
HUMAN_KEGG	KEGG_HSA05010	UNRANKED		AKT3	FRAT1	CASP12	NDUFC2-KCTD14	PPIF	ADAM10	CDK5	PSMD14	TPTEP2-CSNK1E	APC2	RTN3	TUBA1B	TUBB3	TUBB4A	TUBB4B	ATP5PD	UQCR11	ADRM1	FZD10	TUBA3E	CHRM1	CHRM3	CHRM5	TUBA3D	CHRNA7	CHUK	CSNK1A1L	COX6B2	NDUFA11	COX4I1	COX5B	COX6A1	COX6A2	COX6B1	COX6C	COX7A1	COX7A2	COX7B	COX7C	COX8A	PSMA8	CSF1	CSNK1A1	CSNK1E	CSNK2A1	CSNK2A2	CSNK2B	KLC3	CTNNB1	CYBB	CYC1	CALML6	DDIT3	COX7B2	AGER	DVL1	DVL2	DVL3	EIF2S1	SLC39A11	TUBB	AKT1	AKT2	ERN1	SLC39A12	ATG14	ATF6	DKK1	ATG2A	PLCB1	NCSTN	FRAT2	SLC39A14	BACE1	MTOR	FZD2	SLC39A6	BACE2	GAPDH	WIPI2	NOX1	UQCRQ	DKK4	DKK2	SLC39A1	GNAQ	CSNK2A3	SLC39A5	GRIN1	GRIN2A	GRIN2B	GRIN2C	GRIN2D	SLC25A4	GRM5	SLC25A5	SLC25A6	GSK3B	UQCR10	NRBF2	SLC39A3	SLC39A2	HSD17B10	PIK3R4	APAF1	APBB1	APC	HRAS	IDE	COX8C	TUBB8	TUBB2B	APOE	APP	FAS	IKBKB	IL1A	IL1B	IL6	INS	INSR	IRS1	ARAF	ITPR1	ITPR2	ITPR3	NDUFS7	KIF5A	KIF5B	KIF5C	KLC1	KRAS	LPL	LRP1	LRP6	LRP5	MAPT	MAP3K5	MME	UQCRHL	BECN2	MT-ATP6	MT-ATP8	MT-CO1	MT-CO2	MT-CO3	MT-CYB	MT-ND1	MT-ND2	MT-ND3	MT-ND4	MT-ND4L	MT-ND5	MT-ND6	ATF4	NDUFA1	NDUFA2	NDUFA3	NDUFA4	NDUFA5	NDUFA6	NDUFA7	NDUFA8	NDUFA9	NDUFA10	NDUFAB1	NDUFB1	NDUFB2	NDUFB3	NDUFB4	NDUFB5	NDUFB6	NDUFB7	NDUFB8	NDUFB9	NDUFB10	NDUFC1	NDUFC2	NDUFS1	NDUFS2	NDUFS3	NDUFV1	NDUFS4	NDUFS5	NDUFS6	NDUFS8	NDUFV2	NDUFV3	NFKB1	NOS1	NOS2	ATP2A1	ATP2A2	ATP2A3	SLC11A2	NRAS	ATP5F1A	NOX4	ATP5F1B	ATP5F1C	NDUFA13	APH1A	ATP5F1D	WNT16	ATP5F1E	ATP5PB	ATP5MC1	ATP5MC2	ATP5MC3	CALML5	TUBA8	ATP5PF	PIK3C3	PIK3CA	PIK3CB	PIK3CD	PIK3R1	PIK3R2	PLCB2	PLCB3	PLCB4	ATP5PO	CYCS	WNT4	NDUFB11	PPID	WIPI1	ATG2B	PPP3CA	PPP3CB	PPP3CC	SLC39A9	PPP3R1	PPP3R2	AMBRA1	SLC39A4	PSENEN	MAPK1	MAPK3	NDUFA12	MAPK8	MAPK9	MAPK10	MAP2K1	MAP2K2	MAP2K7	EIF2AK2	PSEN1	PSEN2	None	PSMA1	PSMA2	PSMA3	PSMA4	PSMA5	PSMA6	PSMA7	PSMB1	PSMB2	NDUFA4L2	PSMB3	PSMB4	PSMB5	PSMB6	PSMB7	PSMC1	PSMC2	PSMC3	PSMC4	PSMC5	PSMC6	PSMD1	PSMD2	PSMD3	PSMD4	PSMD7	PSMD8	RTN4	PSMD9	PSMD11	PSMD12	SLC39A10	PSMD13	BAD	PTGS2	RAF1	RELA	ATG101	RYR3	BID	SDHA	SDHB	SDHC	SDHD	SLC39A8	KLC2	SNCA	BRAF	ADAM17	TNF	TNFRSF1A	TRAF2	TUBA4A	TUBA3C	TUBB2A	UQCRB	UQCRC1	UQCRC2	UQCRFS1	UQCRH	VDAC1	VDAC2	VDAC3	WNT1	WNT2	WNT3	WNT5A	WNT6	WNT7A	WNT7B	WNT8A	WNT8B	WNT10B	WNT11	WNT2B	WNT9A	WNT9B	XBP1	CACNA1C	CACNA1D	CACNA1F	CACNA1S	TUBA1A	FZD5	SLC39A7	FZD3	SEM1	TUBAL3	CALM1	WNT10A	CALM2	CALM3	CALML3	TUBB1	WNT5B	CAPN1	CAPN2	AXIN1	AXIN2	FZD1	FZD4	FZD6	FZD7	FZD8	FZD9	SLC25A31	APH1B	CASP3	CASP7	ULK1	CASP8	CASP9	TUBB6	COX4I2	IRS4	TUBA1C	PIK3R3	IKBKG	IRS2	BECN1	FADD	CDK5R1	NAE1	WNT3A	KLC4	MCU	SLC39A13	COX7A2L	CALML4	COX5A	EIF2AK3	ULK2	ATG13	RB1CC1	PSMD6																																																																																																																																																																																																																																																																																																																																																																																																																																																																																																																																																																																																																																																																																																																																																																																																																																																																																																																																																																																																																																																																																																																																																																																																																																																																																																																																																																																																																																																																																																																																																																																																																																																																																																																																																																																																																																																																																																																																																																																																																																																																																																																																																																																																																																																																																																																																																																																																																																																																																																																																																																																																																																																																																																																																																																																																																																																																																																																																																																																																																																																																																																																																																																																																																																																																																																																																																																																																																																																																																																																																																																																																																																																																																																																																																																																																																																																																																																																																																																																																																																																																																																																																																																																																																																																																																																																																																																																																																																																																																																																																																																																																																																																																																																																																																																																																																																																																																																																																																																																																																																																																																																																																																																																																																																																																																																																																																																																																																																																																																																																																																																																																																																																																																																																																																																																																																																																																																																																																																																																																																																																																																																																																																																																																																																																																																																																																																																																																																																																																																																																																																																																																																																																																																																																																																																																																																																																																																																																																																																																																																																																																																																																																																																																																																																																																																																																																																																																																																																																																																																																																																																																																																																																																																																																																																																																																																																																																																																																																																																																																																																																																																																																																																																																																																																																																																																																																																																																																																																																																																																																																																																																																																																																																																																																																																																																																																																																																																																																																																																																																																																																																																																																																																																																																																																																																																																																																																																																																																																																																																																																																																																																																																																																																																																																																																																																																																																																																																																																																																																																																																																																																																																																																																																																																																																																																																																																																																																																																																																																																																																																																																																																																																																																																																																																																																																																																																																																																																																																																																																																																																																																																																																																																																																																																																																																																																																																																																																																																																																																																																																																																																																																																																																																																																																																																																																																																																																																																																																																																																																																																																																																																																																																																																																																																																																																																																																																																																																																																																																																																																																																																																																																																																																																																																																																																																																																																																																																																																																																																																																																																																																																																																																																																																																																																																																																																																																																																																																																																																																																																																																																																																																																																																																																																																																																																																																																																																																																																																																																																																																																																																																																																																																																																																																																																																																																																																																																																																																																																																																																																																																																																																																																																																																																																																																																																																																																																																																																																																																																																																																																																																																																																																																																																																																																																																						
																																																																																																																																																																																																																																																																																																																																																																																																																																																																																																																																																																																																																																																																																																																																																																																																																																																																																																																																																																																																																																																																																																																																																																																																																																																																																																																																																																																																																																																																																																																																																																																																																																																																																																																																																																																																																																																																																																																																																																																																																																																																																																																																																																																																																																																																																																																																																																																																																																																																																																																																																																																																																																																																																																																																																																																																																																																																																																																																																																																																																																																																																																																																																																																																																																																																																																																																																																																																																																																																																																																																																																																																																																																																																																																																																																																																																																																																																																																																																																																																																																																																																																																																																																																																																																																																																																																																																																																																																																																																																																																																																																																																																																																																																																																																																																																																																																																																																																																																																																																																																																																																																																																																																																																																																																																																																																																																																																																																																																																																																																																																																																																																																																																																																																																																																																																																																																																																																																																																																																																																																																																																																																																																																																																																																																																																																																																																																																																																																																																																																																																																																																																																																																																																																																																																																																																																																																																																																																																																																																																																																																																																																																																																																																																																																																																																																																																																																																																																																																																																																																																																																																																																																																																																																																																																																																																																																																																																																																																																																																																																																																																																																																																																																																																																																																																																																																																																																																																																																																																																																																																																																																																																																																																																																																																																																																																																																																																																																																																																																																																																																																																																																																																																																																																																																																																																																																																																																																																																																																																																																																																																																																																																																																																																																																																																																																																																																																																																																																																																																																																																																																																																																																																																																																																																																																																																																																																																																																																																																																																																																																																																																																																																																																																																																																																																																																																																																																																																																																																																																																																																																																																																																																																																																																																																																																																																																																																																																																																																																																																																																																																																																																																																																																																																																																																																																																																																																																																																																																																																																																																																																																																																																																																																																																																																																																																																																																																																																																																																																																																																																																																																																																																																																																																																																																																																																																																																																																																																																																																																																																																																																																																																																																																																																																																																																																																																																																																																																																																																																																																																																																																																																																																																																																																																																																																																																																																																																																																																																																																																																																																																																																																																																																																																																																																																																																																																																																																																																																																																																																																																																																																																																																																																																																																																																																																																																																																																																																																																																																																																																																																																																																																																																																																																																																																																																																																																																																																																																																																																																																																																																																																																																																																																																										
																																																																																																																																																																																																																																																																																																																																																																																																																																																																																																																																																																																																																																																																																																																																																																																																																																																																																																																																																																																																																																																																																																																																																																																																																																																																																																																																																																																																																																																																																																																																																																																																																																																																																																																																																																																																																																																																																																																																																																																																																																																																																																																																																																																																																																																																																																																																																																																																																																																																																																																																																																																																																																																																																																																																																																																																																																																																																																																																																																																																																																																																																																																																																																																																																																																																																																																																																																																																																																																																																																																																																																																																																																																																																																																																																																																																																																																																																																																																																																																																																																																																																																																																																																																																																																																																																																																																																																																																																																																																																																																																																																																																																																																																																																																																																																																																																																																																																																																																																																																																																																																																																																																																																																																																																																																																																																																																																																																																																																																																																																																																																																																																																																																																																																																																																																																																																																																																																																																																																																																																																																																																																																																																																																																																																																																																																																																																																																																																																																																																																																																																																																																																																																																																																																																																																																																																																																																																																																																																																																																																																																																																																																																																																																																																																																																																																																																																																																																																																																																																																																																																																																																																																																																																																																																																																																																																																																																																																																																																																																																																																																																																																																																																																																																																																																																																																																																																																																																																																																																																																																																																																																																																																																																																																																																																																																																																																																																																																																																																																																																																																																																																																																																																																																																																																																																																																																																																																																																																																																																																																																																																																																																																																																																																																																																																																																																																																																																																																																																																																																																																																																																																																																																																																																																																																																																																																																																																																																																																																																																																																																																																																																																																																																																																																																																																																																																																																																																																																																																																																																																																																																																																																																																																																																																																																																																																																																																																																																																																																																																																																																																																																																																																																																																																																																																																																																																																																																																																																																																																																																																																																																																																																																																																																																																																																																																																																																																																																																																																																																																																																																																																																																																																																																																																																																																																																																																																																																																																																																																																																																																																																																																																																																																																																																																																																																																																																																																																																																																																																																																																																																																																																																																																																																																																																																																																																																																																																																																																																																																																																																																																																																																																																																																																																																																																																																																																																																																																																																																																																																																																																																																																																																																																																																																																																																																																																																																																																																																																																																																																																																																																																																																																																																																																																																																																																																																																																																																																																																																																																																																																																																																																																																																																																										
																																																																																																																																																																																																																																																																																																																																																																																																																																																																																																																																																																																																																																																																																																																																																																																																																																																																																																																																																																																																																																																																																																																																																																																																																																																																																																																																																																																																																																																																																																																																																																																																																																																																																																																																																																																																																																																																																																																																																																																																																																																																																																																																																																																																																																																																																																																																																																																																																																																																																																																																																																																																																																																																																																																																																																																																																																																																																																																																																																																																																																																																																																																																																																																																																																																																																																																																																																																																																																																																																																																																																																																																																																																																																																																																																																																																																																																																																																																																																																																																																																																																																																																																																																																																																																																																																																																																																																																																																																																																																																																																																																																																																																																																																																																																																																																																																																																																																																																																																																																																																																																																																																																																																																																																																																																																																																																																																																																																																																																																																																																																																																																																																																																																																																																																																																																																																																																																																																																																																																																																																																																																																																																																																																																																																																																																																																																																																																																																																																																																																																																																																																																																																																																																																																																																																																																																																																																																																																																																																																																																																																																																																																																																																																																																																																																																																																																																																																																																																																																																																																																																																																																																																																																																																																																																																																																																																																																																																																																																																																																																																																																																																																																																																																																																																																																																																																																																																																																																																																																																																																																																																																																																																																																																																																																																																																																																																																																																																																																																																																																																																																																																																																																																																																																																																																																																																																																																																																																																																																																																																																																																																																																																																																																																																																																																																																																																																																																																																																																																																																																																																																																																																																																																																																																																																																																																																																																																																																																																																																																																																																																																																																																																																																																																																																																																																																																																																																																																																																																																																																																																																																																																																																																																																																																																																																																																																																																																																																																																																																																																																																																																																																																																																																																																																																																																																																																																																																																																																																																																																																																																																																																																																																																																																																																																																																																																																																																																																																																																																																																																																																																																																																																																																																																																																																																																																																																																																																																																																																																																																																																																																																																																																																																																																																																																																																																																																																																																																																																																																																																																																																																																																																																																																																																																																																																																																																																																																																																																																																																																																																																																																																																																																																																																																																																																																																																																																																																																																																																																																																																																																																																																																																																																																																																																																																																																																																																																																																																																																																																																																																																																																																																																																																																																																																																																																																																																																																																																																																																																																																																																																																																																																																																																																										
																																																																																																																																																																																																																																																																																																																																																																																																																																																																																																																																																																																																																																																																																																																																																																																																																																																																																																																																																																																																																																																																																																																																																																																																																																																																																																																																																																																																																																																																																																																																																																																																																																																																																																																																																																																																																																																																																																																																																																																																																																																																																																																																																																																																																																																																																																																																																																																																																																																																																																																																																																																																																																																																																																																																																																																																																																																																																																																																																																																																																																																																																																																																																																																																																																																																																																																																																																																																																																																																																																																																																																																																																																																																																																																																																																																																																																																																																																																																																																																																																																																																																																																																																																																																																																																																																																																																																																																																																																																																																																																																																																																																																																																																																																																																																																																																																																																																																																																																																																																																																																																																																																																																																																																																																																																																																																																																																																																																																																																																																																																																																																																																																																																																																																																																																																																																																																																																																																																																																																																																																																																																																																																																																																																																																																																																																																																																																																																																																																																																																																																																																																																																																																																																																																																																																																																																																																																																																																																																																																																																																																																																																																																																																																																																																																																																																																																																																																																																																																																																																																																																																																																																																																																																																																																																																																																																																																																																																																																																																																																																																																																																																																																																																																																																																																																																																																																																																																																																																																																																																																																																																																																																																																																																																																																																																																																																																																																																																																																																																																																																																																																																																																																																																																																																																																																																																																																																																																																																																																																																																																																																																																																																																																																																																																																																																																																																																																																																																																																																																																																																																																																																																																																																																																																																																																																																																																																																																																																																																																																																																																																																																																																																																																																																																																																																																																																																																																																																																																																																																																																																																																																																																																																																																																																																																																																																																																																																																																																																																																																																																																																																																																																																																																																																																																																																																																																																																																																																																																																																																																																																																																																																																																																																																																																																																																																																																																																																																																																																																																																																																																																																																																																																																																																																																																																																																																																																																																																																																																																																																																																																																																																																																																																																																																																																																																																																																																																																																																																																																																																																																																																																																																																																																																																																																																																																																																																																																																																																																																																																																																																																																																																																																																																																																																																																																																																																																																																																																																																																																																																																																																																																																																																																																																																																																																																																																																																																																																																																																																																																																																																																																																																																																																																																																																																																																																																																																																																																																																																																																																																																																																																																																																																																																										
```
