## Supplementary material for "Integrated genomic meta-analysis identifies cell-type-specific signatures and targets in early Alzheimer’s disease": Neurons gene lists.txt (part 1 of 2)

```
GWAS	BELLENGUEZ_2022	RANKED		APOE	BIN1	EED	CR1	CLU	MS4A4A	ABCA7	TREM2	SPDYE3	APH1B	PTK2B	CD2AP	SORL1	CASS4	SLC24A4	GRN	HLA-DQA1	ACE	TSPAN14	USP6NL	INPP5D	CLNK	SHARPIN	RASGEF1C	FERMT2	COX7C	MINDY2	PRDM7	ABI3	EPHA1	SPI1	PLCG2	NCK2	DOC2A	ANK3	SCIMP	WNT3	APP	TSPOAP1	IDUA	BCKDK	MME	LILRB2	TMEM106B	BLNK	WDR81	SNX1	UMAD1	SEC61G	ADAMTS1	IGH	EPDR1	KLF16	IL34	MYO15A	UNC5CL	RHOH	ABCA1	TPCN1	CTSB	ANKH	HS3ST5	SLC2A4RG	PLEKHA1	PRKD3	CTSH	SIGLEC11	ICA1	SORT1	TNIP1	JAZF1	WDR12	FOXF1	SPPL2A	RBCK1	TREML2	ADAM17	MAF																																																																																																																																																																																																																																																																																																																																																																																																																																																																																																																																																																																																																																																																																																																																																																																																																																																																																																																																																																																																																																																																																																																																																																																																																																																																																																																																																																																																																																																																																																																																																																																																																																																																																																																																																																																																																																																																																																																																																																																																																																																																																																																																																																																																																																																																																																																																																																																																																																																																																																																																																																																																																																																																																																																																																																																																																																																																																																																																																																																																																																																																																																																																																																																																																																																																																																																																																																																																																																																																																																																																																																																																																																																																																																																																																																																																																																																																																																																																																																																																																																																																																																																																																																																																																																																																																																																																																																																																																																																																																																																																																																																																																																																																																																																																																																																																																																																																																																																																																																																																																																																																																																																																																																																																																																																																																																																																																																																																																																																																																																																																																																																																																																																																																																																																																																																																																																																																																																																																																																																																																																																																																																																																																																																																																																																																																																																																																																																																																																																																																																																																																																																																																																																																																																																																																																																																																																																																																																																																																																																																																																																																																																																																																																																																																																																																																																																																																																																																																																																																																																																																																																																																																																																																																																																																																																																																																																																																																																																																																																																																																																																																																																																																																																																																																																																																																																																																																																																																																																																																																																																																																																																																																																																																																																																																																																																																																																																																																																																																																																																																																																																																																																																																																																																																																																																																																																																																																																																																																																																																																																																																																																																																																																																																																																																																																																																																																																																																																																																																																																																																																																																																																																																																																																																																																																																																																																																																																																																																																																																																																																																																																																																																																																																																																																																																																																																																																																																																																																																																																																																																																																																																																																																																																																																																																																																																																																																																																																																																																																																																																																																																																																																																																																																																																																																																																																																																																																																																																																																																																																																																																																																																																																																																																																																																																																																																																																																																																																																																																																																																																																																																																																																																																																																																																																																																																																																																																																																																																																																																																																																																																																																																																																																																																																																																																																																																																																																																																																																																																																																																																																																																																																																																																																																																																																																																																																																																																																																																																																																																																																																																																																																																																																																																																																																																																																																																																																																																																																																																																																																																																																																																																																																																																																																																																																																																																																																																																																																																																																																																																																																																																																																																																																																																																																																																																																																																																																																																																																																																																																																																																																																																																																																																																																																																																																																																																																																																																																																																																																																																																																																																																																																																																																																																																																																																																																																																																																																																																																					
KEGG	KEGG_HSA05010	UNRANKED		AKT3	FRAT1	CASP12	NDUFC2-KCTD14	PPIF	ADAM10	CDK5	PSMD14	TPTEP2-CSNK1E	APC2	RTN3	TUBA1B	TUBB3	TUBB4A	TUBB4B	ATP5PD	UQCR11	ADRM1	FZD10	TUBA3E	CHRM1	CHRM3	CHRM5	TUBA3D	CHRNA7	CHUK	CSNK1A1L	COX6B2	NDUFA11	COX4I1	COX5B	COX6A1	COX6A2	COX6B1	COX6C	COX7A1	COX7A2	COX7B	COX7C	COX8A	PSMA8	CSF1	CSNK1A1	CSNK1E	CSNK2A1	CSNK2A2	CSNK2B	KLC3	CTNNB1	CYBB	CYC1	CALML6	DDIT3	COX7B2	AGER	DVL1	DVL2	DVL3	EIF2S1	SLC39A11	TUBB	AKT1	AKT2	ERN1	SLC39A12	ATG14	ATF6	DKK1	ATG2A	PLCB1	NCSTN	FRAT2	SLC39A14	BACE1	MTOR	FZD2	SLC39A6	BACE2	GAPDH	WIPI2	NOX1	UQCRQ	DKK4	DKK2	SLC39A1	GNAQ	CSNK2A3	SLC39A5	GRIN1	GRIN2A	GRIN2B	GRIN2C	GRIN2D	SLC25A4	GRM5	SLC25A5	SLC25A6	GSK3B	UQCR10	NRBF2	SLC39A3	SLC39A2	HSD17B10	PIK3R4	APAF1	APBB1	APC	HRAS	IDE	COX8C	TUBB8	TUBB2B	APOE	APP	FAS	IKBKB	IL1A	IL1B	IL6	INS	INSR	IRS1	ARAF	ITPR1	ITPR2	ITPR3	NDUFS7	KIF5A	KIF5B	KIF5C	KLC1	KRAS	LPL	LRP1	LRP6	LRP5	MAPT	MAP3K5	MME	UQCRHL	BECN2	MT-ATP6	MT-ATP8	MT-CO1	MT-CO2	MT-CO3	MT-CYB	MT-ND1	MT-ND2	MT-ND3	MT-ND4	MT-ND4L	MT-ND5	MT-ND6	ATF4	NDUFA1	NDUFA2	NDUFA3	NDUFA4	NDUFA5	NDUFA6	NDUFA7	NDUFA8	NDUFA9	NDUFA10	NDUFAB1	NDUFB1	NDUFB2	NDUFB3	NDUFB4	NDUFB5	NDUFB6	NDUFB7	NDUFB8	NDUFB9	NDUFB10	NDUFC1	NDUFC2	NDUFS1	NDUFS2	NDUFS3	NDUFV1	NDUFS4	NDUFS5	NDUFS6	NDUFS8	NDUFV2	NDUFV3	NFKB1	NOS1	NOS2	ATP2A1	ATP2A2	ATP2A3	SLC11A2	NRAS	ATP5F1A	NOX4	ATP5F1B	ATP5F1C	NDUFA13	APH1A	ATP5F1D	WNT16	ATP5F1E	ATP5PB	ATP5MC1	ATP5MC2	ATP5MC3	CALML5	TUBA8	ATP5PF	PIK3C3	PIK3CA	PIK3CB	PIK3CD	PIK3R1	PIK3R2	PLCB2	PLCB3	PLCB4	ATP5PO	CYCS	WNT4	NDUFB11	PPID	WIPI1	ATG2B	PPP3CA	PPP3CB	PPP3CC	SLC39A9	PPP3R1	PPP3R2	AMBRA1	SLC39A4	PSENEN	MAPK1	MAPK3	NDUFA12	MAPK8	MAPK9	MAPK10	MAP2K1	MAP2K2	MAP2K7	EIF2AK2	PSEN1	PSEN2	None	PSMA1	PSMA2	PSMA3	PSMA4	PSMA5	PSMA6	PSMA7	PSMB1	PSMB2	NDUFA4L2	PSMB3	PSMB4	PSMB5	PSMB6	PSMB7	PSMC1	PSMC2	PSMC3	PSMC4	PSMC5	PSMC6	PSMD1	PSMD2	PSMD3	PSMD4	PSMD7	PSMD8	RTN4	PSMD9	PSMD11	PSMD12	SLC39A10	PSMD13	BAD	PTGS2	RAF1	RELA	ATG101	RYR3	BID	SDHA	SDHB	SDHC	SDHD	SLC39A8	KLC2	SNCA	BRAF	ADAM17	TNF	TNFRSF1A	TRAF2	TUBA4A	TUBA3C	TUBB2A	UQCRB	UQCRC1	UQCRC2	UQCRFS1	UQCRH	VDAC1	VDAC2	VDAC3	WNT1	WNT2	WNT3	WNT5A	WNT6	WNT7A	WNT7B	WNT8A	WNT8B	WNT10B	WNT11	WNT2B	WNT9A	WNT9B	XBP1	CACNA1C	CACNA1D	CACNA1F	CACNA1S	TUBA1A	FZD5	SLC39A7	FZD3	SEM1	TUBAL3	CALM1	WNT10A	CALM2	CALM3	CALML3	TUBB1	WNT5B	CAPN1	CAPN2	AXIN1	AXIN2	FZD1	FZD4	FZD6	FZD7	FZD8	FZD9	SLC25A31	APH1B	CASP3	CASP7	ULK1	CASP8	CASP9	TUBB6	COX4I2	IRS4	TUBA1C	PIK3R3	IKBKG	IRS2	BECN1	FADD	CDK5R1	NAE1	WNT3A	KLC4	MCU	SLC39A13	COX7A2L	CALML4	COX5A	EIF2AK3	ULK2	ATG13	RB1CC1	PSMD6																																																																																																																																																																																																																																																																																																																																																																																																																																																																																																																																																																																																																																																																																																																																																																																																																																																																																																																																																																																																																																																																																																																																																																																																																																																																																																																																																																																																																																																																																																																																																																																																																																																																																																																																																																																																																																																																																																																																																																																																																																																																																																																																																																																																																																																																																																																																																																																																																																																																																																																																																																																																																																																																																																																																																																																																																																																																																																																																																																																																																																																																																																																																																																																																																																																																																																																																																																																																																																																																																																																																																																																																																																																																																																																																																																																																																																																																																																																																																																																																																																																																																																																																																																																																																																																																																																																																																																																																																																																																																																																																																																																																																																																																																																																																																																																																																																																																																																																																																																																																																																																																																																																																																																																																																																																																																																																																																																																																																																																																																																																																																																																																																																																																																																																																																																																																																																																																																																																																																																																																																																																																																																																																																																																																																																																																																																																																																																																																																																																																																																																																																																																																																																																																																																																																																																																																																																																																																																																																																																																																																																																																																																																																																																																																																																																																																																																																																																																																																																																																																																																																																																																																																																																																																																																																																																																																																																																																																																																																																																																																																																																																																																																																																																																																																																																																																																																																																																																																																																																																																																																																																																																																																																																																																																																																																																																																																																																																																																																																																																																																																																																																																																																																																																																																																																																																																																																																																																																																																																																																																																																																																																																																																																																																																																																																																																																																																																																																																																																																																																																																																																																																																																																																																																																																																																																																																																																																																																																																																																																																																																																																																																																																																																																																																																																																																																																																																																																																																																																																																																																																																																																																																																																																																																																																																																																																																																																																																																																																																																																																																																																																																																																																																																																																																																																																																																																																																																																																																																																																																																																																																																																																																																																																																																																																																																																																																																																																																																																																																																																																																																																																																																																																																																																																																																																																																																																																																																																																																																																																																																																																																																																																																																																																																																																																																																																																																																																																																																																																																																																																																																																																																																																																																																																																																																																																																																																																																																																																																																																																																																																																																																																																																																																																																																																																																																																																																																																																																																																																																																																																																																																																																																																																																																																																																																																																																																																																																																																																																																																																																																																																																																																																																																																																																																																																																																																																																																																																																																																																																																																																																																																																																																																																																																																																																																																																																																																																																																																																																																																																																																																																																																																		
HUMAN_NEURONS_TRANSCRIPTOMICS	GAZESTANI_2023_4	RANKED		AL354822.1	ARL17B	RP11-778J15.1	CTA-276F8.2	RP11-119F19.2	AC005592.2	LRRC37A2	AC016831.7	AC023590.1	PDE5A	RP11-650J17.1	RP11-680G24.5	GSTT1	PCDH9-AS2	RP1-78O14.1	LINC00632	RP11-649G15.2	RP11-317J19.1	RP11-317G6.1	RP4-605O3.4	PTGR1	RP11-390N6.1	RP11-463D19.1	RAB11A	SNAP25-AS1	RP11-473C19.1	FILIP1L	RP11-39M21.1	NDFIP1	CTD-2515A14.1	PCDH9-AS1	RP11-160H12.2	RTN1	AP000304.12	ANKUB1	HMGN3	SPDYE3	RP11-242P2.2	ZNF483	UBE3A	CHGA	CDC37	SLC8A1-AS1	AP000487.6	PDE10A	RP11-138A9.2	RP11-315E17.1	RP5-1044H5.1	NDUFV1	DLGAP2	RP5-1101C3.1	TMEM59L	C19ORF60	HOOK2	SAT2	RP11-703M24.5	SLC3A1	RP11-69L16.4	RP11-203B9.4	AC004237.1	PRSS51	OMG	ST7-AS2	RP11-320M16.2	RP11-452H21.1	LRRC37A	C12ORF40	M6PR	SRSF7	P2RY14	AC015849.19	IL10RB	HNRNPDL	CRLF3	LINC00903	RNMT	TMEM14A	VDAC3	PCSK1N	RP11-364C11.2	MORF4L2	ITM2B	CTD-2537O9.1	AC037445.1	RP11-142M10.2	NDUFS2	UCHL1	DSE	IL7	RP11-115D19.1	PGK1	MAK	NME3	LINC00443	MALAT1	RP11-75C9.2	LRPAP1	LDHA	RP1-37C10.3	RBM4B	SEPW1	MGST1	RP11-106M3.3	SYT12	MAPRE3	ACTB	RP1-43E13.2	NPIPB4	REEP5	MDH1	HIPK4	SYT4	CCNI	SERINC1	NPDC1	RP11-116O11.1	NRGN	AC092839.3	RCN2	TUBA1A	RHBDL1	RP11-712B9.2	LY6H	BEX4	RP11-782C8.1	AC098617.1	PGRMC1	RP11-242P2.1	RP11-223C24.1	TMEM66	PFN2	OCIAD1	COX4I1	MTCH1	TSPYL1	NEIL1	MOAP1	AP000462.2	RP11-754B17.1	CEND1	P4HA3	APP	CTD-3020H12.4	ATP1B1	BASP1	SDIM1	SEC31B	VSNL1	HSPA8	TTC19	EIF1B	ENO2	FAM173A	CGGBP1	STX1B	TSPYL2	RP11-545D19.1	RP11-121G22.3	EFHD2	TUBA1B	AC083884.8	RAB3A	FAM21B	MIR181A1HG	LDHB	MT-TV	PRKD3	RP11-983P16.4	SPCS1	SLC25A4	RP5-1029F21.4	BEGAIN	TSPAN7	RP11-38L15.3	GABARAPL2	C3ORF49	HHIP	C19ORF66	ANGPT2	MRPS26	RP11-430C7.4	SBK1	LINC00969	ATP1A1	RAB26	MIR181A2HG	CLU	TSPAN13	ACSL3	FBXO2	GAPDH	STMN1	GAS8	KLHDC2	SNRPN	DCXR	NEFL	HDHD3	SRI	IGSF8	OSGEP	LARGE-AS1	RP11-544A12.4	NAPB	STMN3	C4ORF50	GRIN1	MUC20	RTN4	RAN	OPA1-AS1	PSD	CTD-2349P21.5	RPP38	SPARCL1	STRAP	YPEL3	RARRES1	FLOT1	ACTG1	MOG	TMX4	MARCH4	PCMT1	CHST15	TOM1L1	CALY	RP11-126O1.4	PREPL	YWHAH	CALM2	PSAP	RP11-446H18.5	HINT1	DDX24	FIP1L1	SNAP25	RP11-403A21.3	SOD2	UQCRFS1	GS1-251I9.4	MMP17	VAPA	TTC3-AS1	PTRH2	AP2M1	EIF1	AC079117.1	TCF7	NPIPA5	VPS28	PRDX3	RP11-131L23.1	PDE8B	RTN3	MAN2A1	MTCP1	PRSS23	SLC25A6	KIF5A	FXYD6	SUSD4	NAA10	CD81	RABAC1	AL132709.5	RP11-556G22.2	RP11-556G22.3	AGBL5	ABHD14A	AC026202.3	ATP6V0B	RP11-302B13.5	AVL9	TM2D3	LL22NC03-2H8.5	ATP13A2	PDC	RP11-321C24.1	PNMA2	ASAH1	RRAGA	FAT2	AC004041.2	NGFRAP1	RP11-180M15.3	CFL1	ZNF511	FAM222B	CTB-171A8.1	SNHG7	AC007192.6	PJA2	CHN1	FARP2	NEFM	FSD2	CTB-57H20.1	H1FX	MLF2	ARL16	C7ORF41	TUBB4B	FLCN	CTC-490E21.12	RP11-68I3.2	TMEM179B	H2AFZ	UBE2M	NSUN2	MLLT11	Z83001.1	ALDOA	SKP1	LSAMP-AS1	DUOX1	MOGS	BCAP31	SLC25A3	MAP1LC3A	AP1S3	GRM5-AS1	C1ORF216	PIK3R1	TTC40	RNPS1	ACMSD	TTYH2	OAZ1	ARL6IP5	ALS2CR12	IPO9-AS1	SPSB3	IFNGR2	KIAA1549	RP11-766N7.4	C10ORF112	MRPS34	GHITM	ENPP5	RP11-82L20.1	GSTK1	FGF12-AS1	DCTN2	EIF4A2	CTA-360L10.1	ATG14	COX5B	MMD2	AC107218.3	LINC00966	ATP5G3	SELM	HSP90AB1	CHRM3-AS2	NPM2	TCHP	SIPA1L3	EML6	CTNNA3	SPRED2	STUB1	BCAP29	ZNF213	HAGH	CREB5	RP1-256G22.2	RP1-184J9.2	PVRL3	LINC00473	E2F3	PRNP	RNH1	GOT1	PKM	ZNF714	ACTR1B	RP11-1H15.2	STAG3	TMEM178A	NLRP1	RHBDL2	PRDX1	AL139147.1	SNAI3	RAB11FIP3	MIEN1	B3GNT1	RP11-473I1.5	PRKAG2-AS1	PNRC1	AP001439.2	SET	ANKRD36	SPTAN1	C19ORF70	AC016910.1	COPS6	ARF1	SRRM2	AASDHPPT	YWHAG	CYC1	ARL6IP1	PHLPP1	RPL15	IDI1	PSME4	DLGAP3	CMAS	GPX4	SCAMP1	PCDH9-AS3	ZFPM1	CTB-178M22.1	RPL10	UQCRC1	NPAS2	HSPA5	ATP6V1D	SLC22A15	C9ORF16	ZNF496	TCEA2	KLC1	CTD-2303H24.2	CSTB	MAP1A	C1ORF122	RP11-619J20.1	BTF3	ZRANB2-AS2	NPTN	RP11-64D24.2	TMEM30A	PRDX2	COPS8	SAP18	GNAS	AC113607.1	PITHD1	NAP1L2	TUBB	AC074391.1	SEZ6L2	REEP2	OSBP2	HBB	SARS	ST3GAL2	BRSK1	SUCLA2	DYNLL1	ATP5G1	VPS35	PSIP1	LINC00106	IFNAR2	AC007390.5	OTUD7A	EXTL1	TGFB1	CYHR1	OGFRL1	P4HTM	RPL11	HAT1	GSTP1	MRPL19	RP11-514P8.8	GNG3	SF1	DCTN3	ATP6AP2	TSC22D1	CRLF1	SLAIN1	PPDPF	ARF5	KRT10	TRERF1	SIN3B	ERP29	C17ORF76-AS1	MGST3	FOXRED1	CIAO1	NF1	SELK	MARCKS	BEX2	ATP1A3	MAGEF1	LINC00657	CADM2-AS1	DYNLT3	RP11-192P3.5	PSMB6	MARCH6	CDON	SEPT5	MRP63	C1QBP	FAM96B	NDST1	BAZ2B	PTPRJ	TUFM	FAM3C	CALM1	TIMP3	AC124997.1	CTD-2396E7.10	CTC-550B14.7	NARF	AC005592.1	HSP90B1	TOMM20	RP11-252P19.2	C9ORF142	CHCHD10	TPI1	EEF1B2	C16ORF13	FAM227B	NDUFA11	ABCB1	SMIM19	DPYD-AS1	PRKCA	FTH1	CKB	ORMDL1	AC019118.2	RP11-348J24.2	TMOD2	OSBPL6	RP11-392E22.11	YWHAZ	CYSTM1	RP1-251M9.2	RP11-85B7.4	CTD-2561J22.3	SYT1	PDE4DIP	VPS29	NFE2L1	SPDYE1	BEX1	FAM120B	ALDH8A1	SSNA1	RP11-755B10.2	PRELID1	GS1-433O24.1	APLF	EVI5L	NR1D2	THY1	HSA-MIR-6080	RPS8	ITM2C	NDUFA4	SFSWAP	GUK1	C3ORF14	SOD1	CIRBP	PDXDC2P	UNC79	NDUFB11	FAM120A	FTCD	RP11-118M9.3	USP36	TUBA4A	RP11-141A19.1	SLC7A6OS	PKNOX1	HRH1	ZNF609	BDP1	TMEM208	SH3YL1	ATPIF1	ISCU	VDAC1	PCDH9-AS4	AP002954.4	LINC00486	TMEM63A	RPRML	COX5A	SRM	TBCD	CTD-2047H16.4	ARL2	CHGB	VDAC2	RAD23A	NDUFB9	AC010127.3	SYP	GPR128	SLC39A11	NAP1L3	NSG1	JPX	JUND	MEF2C	RASL10A	CDC14B	CISD1	ERC2	RP11-146D12.2	CDC42	FAM127A	IFIT3	KIAA0020	KLHDC9	CDKN2D	PPIB	ARHGAP21	DOK6	APEX1	ZNF302	RP4-678D15.1	SUSD1	CARHSP1	FAM118A	PCBP1	AZIN1	ZNF565	RP11-516C1.1	RP3-368A4.6	MAP1B	ATP5O	RP11-434C1.2	CCT8	HLA-C	Z97053.1	ADCY9	LAGE3	CALR	RP11-513I15.6	IWS1	XRCC5	ARF3	NCDN	NPIPB5	ARMCX3	RP3-525N10.2	CELF2-AS2	SLC22A17	DPP7	CLTB	RPS14	CSMD2	NDUFAF3	RP11-841O20.2	BHLHE41	UBB	BNIP3	ASPN	CCAR1	CELF5	CALM3	RPS3A	BCL2L14	ANKRD12	RP11-557C18.3	DANCR	C11ORF31	TRIM9	TSPYL4	TAX1BP1	PHLDA3	PTMS	RFX4	NDUFA5	RPL7A	NDUFS7	ACRC	RP4-777D9.2	ANXA6	NAP1L1	CLEC16A	MLXIP	AC015971.2	NDUFC2	ATP5D	ENO1	CLASP1	C14ORF2	RER1	MPG	LINC00710	ILK	LYRM9	STMN4	AGAP4	PNMA1	LRTM1	FAM107B	PPIA	RP11-840I19.3	SCG5	CYCS	MDH2	RP11-438D8.2	VCP	ZNF428	EDF1	ARHGDIG	CACYBP	SYNDIG1	GOLGA8B	RP11-662G23.1	RANBP1	RPS7	AP001442.2	DNM1	DHRS7	PKD2L2	FN1	SBDS	LINC00407	DRAP1	CTB-91J4.1	MMP24-AS1	CLHC1	MAGEH1	NRN1	XYLT1	DNMT3A	MAGI1-AS1	PEBP1	RP11-514P8.6	SVIP	RP1-117O3.2	FAM153A	GNG7	MAML1	KIF3A	H3F3B	PPT1	ALG13-AS1	CNOT6	PRDX5	LINC00551	NUMB	CXORF23	GS1-124K5.11	ATP6V1F	TCEAL3	TBCB	AP000688.1	SCRG1	TUBB2A	HYDIN	CUEDC2	ATP5J2	CDK19	PILRB	C3ORF83	ATP6AP1	EIF5	FKBP8	PDHA1	CDC42SE1	EEF1A2	DPP6	ATP6V1G2	ESD	FNDC4	POLQ	PSMA7	PSMD12	DENND5A	AC007040.11	ATP6V1C1	APBB1IP	CEACAM1	ACTR2	RP11-100M12.3	LDOC1	UQCR10	KMT2C	ANXA7	ZSWIM6	STEAP2	SNCB	PTGES3	TCEAL6	MYL6B	TTC9B	ATP5C1	SUFU	FRMD4B	DNAJA2	APLP2	CNIH1	CTD-2184D3.7	EPB42	POLN	RP11-390D11.1	CCS	CHST9	FAM66C	RPS2	LMO4	TRAF3	ATP6V0A1	COPE	PSMC5	RHOB	TAF2	KLHL3	DNPH1	NUDC	AMBRA1	WDR83OS	NHP2	ATP5J	MKLN1-AS1	DIRAS2	ATP6V1B2	UBC	ATXN7L3B	AC068039.1	INPP5B	TVP23A	BAHD1	TRAPPC9	NCOA7	C1QTNF4	CHDH	AC004540.5	C4ORF3	ACTR6	DCTN1	AP1S1	WDR59	TPRG1L	FMO5	CTC-228N24.1	RP4-769N13.7	MATR3	BLVRB	ECH1	ZDHHC11	RP11-123M6.2	CDK5	AC002116.7	ANGPTL1	CTC-467M3.1	HSPD1	ETFB	MYRF	DLGAP1-AS5	STMN2	RP11-472M19.2	AP006222.2	TRPS1	MT-TM	ACSL6	TXNL1	RPL18A	DNAJB9	GLTP	HMGCR	ARGLU1	CHKA	TTC1	SRSF11	KLHDC3	PSMC3	CELF1	DOCK9	RP11-443A13.5	IPPK	HNRNPH2	PNMAL1	ARID1A	COX6A1	HPCA	AC105461.1	NQO2	RNF187	DKK3	MOK	MYL12B	GSN	HIP1	RPSA	CTD-2026G6.3	SKI	CCDC47	CADM2-AS2	DSTN	CSPP1	RP11-57H12.3	MRPS21	IFI6	PPP3R1	MORF4L1	CARD11	RP11-642D21.2	RASD1	FBXO44	TAF9	OLFM1	SYT5	ATP8B2	CRTC1	PSEN1	TSTD1	SCOC	AC002429.5	CTSF	STX16-NPEPL1	RP4-724E13.2	POLR2K	CBL	GPX1	CAV3	FAM157C	FBXL15	TFEB	MON2	RP11-831F12.2	KCNQ2	MUM1	ARNTL2	BACH2	FA2H	PTPRB	FUS	PGLYRP1	PNCK	RP11-427H3.3	OSBPL1A	PLXNA1	RPL18	RP11-770J1.3	PIN1	MED10	TMEM230	GLO1	COG7	OAT	SRP14	TIA1	FAM193A	RBM6	IAH1	DTNA	SOHLH1	SLC27A1	RAD54L2	RP11-123B3.2	GATAD2B	ASB14	MSI2	FAM213A	RPS26	SVIL	ATP5B	YWHAB	UBAP1	TIMM17B	RPL8	SSBP4	FAM208B	PPP3CB	HNRNPA2B1	NDUFA6	NOL10	UBXN1	TMEM147	MRPL34	BRK1	TMEM39B	MAGED2	HOMER1	SRRM1	TOMM22	POP7	RP11-708B6.2	TCEB2	FIBP	RP11-499P20.2	RPS15	RP11-981G7.6	CTB-99A3.1	LYRM2	AC009120.6	PTCHD3P1	PHACTR4	EEF1E1	CUTA	RPL14	PNMAL2	ATP6V1G1	DIP2C	MFAP3L	PGP	LY6E	RP11-706O15.3	PCSK7	RP11-909M7.3	ZNRF1	MAP1LC3B	SLC25A5	MTRNR2L1	ADAMTS18	UBASH3B	MAX	AC021016.8	HIPK2	NMRK1	GPRC5B	DDT	MRPL16	ZNF713	CCDC85B	AOAH	NCL	CAMK2N2	INPP5A	C9ORF41	ANKRD28	POU6F2-AS2	TBCC	OPRM1	GABPB2	ST6GAL1	B3GAT2	TBC1D26	RP11-307L3.4	PSMD8	RING1	FLRT2	RPS6KA3	GMFB	FXYD7	RASGEF1C	RPS15A	SUMO2	APLP1	NDUFB10	RP11-286N22.8	TBC1D12	RAB6B	AC012317.1	MYO6	TMEM106B	CAND1	CANX	NFAT5	COA3	LITAF	NCOA7-AS1	CCK	LRRC6	TBL1XR1	CYP3A5	RIMBP2	TPD52	FMNL3	NEDD8	RPL5	RP11-318M2.2	RP11-370I10.2	IDH3B	NDUFB7	PMM1	CATSPER2	RP4-555D20.2	RPS19BP1	ATP6V0D1	AP4S1	XRCC6	C10ORF35	NPIPB15	SRSF2	ACTA2	TIMM13	FKBP2	CTC-542B22.2	RP11-111A22.1	SRSF5	STRA13	EEF2K	SYNC	GABARAPL1	USP33	USHBP1	RP11-758M4.1	ERLEC1	ADCY6	ERH	POLR2J	SSR4	RPLP2	ECM2	IFIT1	SERF2	SSU72	SQSTM1	MSMO1	NAGPA	ENC1	AC068542.1	MIR4435-1HG	DPP9	SLC22A8	ZNF577	LARS2	TMCO3	HSP90AA1	PGAP1	NDUFA2	THYN1	POLR2C	OIP5-AS1	UBOX5-AS1	NRXN3	IPO8	KCNQ1	RPA3	ATXN7L1	ZCCHC24	PFKP	STRADB	KAT2B	PRPF8	AL132709.8	IGSF11	QRICH2	TTLL5	USP34	OST4	TMEM205	COX7C	NFATC3	IMPA1	YLPM1	C8ORF33	CADM3	ELAVL3	CSNK2B	RPS27A	SFRP4	CCT4	TCEAL7	EPM2AIP1	SEPT7	PPP1R7	TMEM55B	GRAMD4	CHD1L	MAP4K4	APOA1BP	RP11-16C1.3	CNBP	RPL13	AC006116.20	RP11-129B22.1	UCK2	DNAH7	RPL29	CCT6A	DCUN1D2	WDR52	HERPUD1	SLC1A2	RP11-490D19.6	NIT1	PWP2	NKIRAS1	RPS13	SF3B2	EPN2	FMN2	SIPA1L1	CD22	CDK5RAP2	NARS	ACTR3B	POGZ	NDUFAF4	FAM182B	SPATA6L	TPT1	GABRG2	RP11-540O11.4	SNCG	LAMTOR1	HNRNPK	NDUFV2	COX6B1	SLC16A4	PLEKHJ1	HSPA9	CTA-211A9.5	PLD3	CTC-304I17.3	ACAP3	CLTC	ASB18	ATP6V0E2	PPP1R2	ATP6V1E1	PRR24	AC016683.6	BSG	PZP	CCT5	C19ORF25	RP11-37B2.1	CTSD	RP11-285F7.2	MEAF6	CPLX1	JAKMIP3	CHMP4B	CBR3	SEC62	SNN	RP11-518L10.5	PTPLAD2	HN1	DHPS	OSBPL3	ARIH2	DNAJA1	MRPL40	ARHGAP26-AS1	KCNN2	ADAM7	PDAP1	RPL7	RP11-1212A22.4	BHLHE40-AS1	MAD1L1	MED13	ALDOC	FDPS	AL592494.5	TMED4	RPLP0	KDM2A	RP11-343N15.1	DNA2	EHMT1	SCN1B	KIF1A	KIAA1755	CCDC65	EPN2-AS1	RP11-219B17.1	NINL	PDIA3	EMC6	ARHGAP9	MRFAP1	RBBP8	EEF2	AC104135.2	NPY1R	PTBP3	ANKRD26	LINC00680	NUP205	RP11-298J20.4	TAB2	CTB-12A17.3	RP11-201K10.3	MEA1	AC007679.3	MFSD3	ABCA10	CPE	ISPD-AS1	NACA	RTN4RL1	THRA	NFE2L3	SPRED1	SPRYD3	NPM1	PSMD5-AS1	PTPRE	HDAC4	PRICKLE1	AURKAIP1	TMEM160	TUBB4A	RP11-481C4.1	PDE7A	LYNX1	C20ORF24	TCEAL8	PSMC4	COPS5	MRPL43	EID1	RP11-190A12.8	LPHN1	NAP1L5	EPHB6	SLC22A14	FKBP4	KSR1	LINC00320	RFK	VIPR1-AS1	RAPGEF1	CNOT10	RP11-498P14.5	RP11-136F16.1	CES4A	ZDHHC14	BCR	NBAS	RP5-1085F17.4	FAM171B	TMSB10	CTC-459F4.5	TXNDC11	HDAC3	ATP6V1A	NHP2L1	NDUFB5	EFHD1	TMA7	AP2S1	FKBP15	EP400	MKL1	PPID	SMARCC2	MAP7D2	LCOR	NACAD	KIF21A	PPIF	LIPI	TCEAL4	KDM3A	TFDP1	CD59	RP11-728F11.4	CCSER1	SERINC3	PURA	UBAP2	NAV2	ACAT2	PEA15	GLDN	RAB2A	ZNF493	LRP6	JARID2	LINC00599	UPF3A	RP11-138P22.1	WIPF1	AP000892.4	POC1B	ODF2	ITGB3BP	RP11-6N17.6	MTA3	BANP	SLC8A3	RP11-498B4.5	ATP6AP1L	PCBD1	MZT1	TTN	POM121C	POU6F1	SORCS2	MYEOV2	NOL7	RP11-895K13.2	TCP1	MTIF3	TRRAP	TTLL11	RP4-782G3.1	C17ORF89	QRICH1	HAX1	LSM12	IMP3	C16ORF45	PA2G4	CYTH3	RPLP1	MOV10	S100A6	G3BP2	TCEAL2	GK-AS1	ZNF780B	CNRIP1	RPL6	RP11-517O13.1	ROGDI	KLRD1	PRR13	RPL10A	AC005237.4	COL16A1	SLC25A17	ANO3	GPT2	PRKAR1B	RP11-104D21.3	SMS	COX7B	ST7L	SULT4A1	RNA28S5	ZNF831	EID2B	FAM217B	PNMA6C	FABP3	CTC-444N24.11	MYL6	TMEM141	SLC24A5	LSM4	LPHN2	B3GALNT1	YIF1A	ZBTB4	CSDE1	PINK1	STX18-AS1	AL162431.1	BAIAP2L2	AKAP10	ZNF276	SMPD3	IDH3G	RDH11	RP4-613B23.1	GRINA	MRPL36	YPEL4	SERPINI1	HFM1	DPM2	ZNF536	PEG10	RSL24D1	RP11-332H18.5	UBE2V2	ZNF782	GNA12	ATAD2B	HRAS	ZFAND2B	SCARNA9	EEF1A1	NEO1	KCNMA1	TAF4	FAM134A	SRCIN1	PHPT1	CNIH2	PFKM	SERINC5	RP11-1252I4.2	SFTA1P	COX7A2	INA	RP11-820L6.1	RPL24	RP11-402G3.5	CDK5R1	CCT2	ZFAND5	POLR2F	MBTD1	PPM1E	SEPT2	TMED9	TMSB4X	LAMTOR5	HCG18	CDH11	RNF181	MAPKAPK5-AS1	EPHB2	RP11-1017G21.4	RAC1	RP11-981G7.1	RPTOR	A2M	CREG1	ATP5A1	WIPF2	ANKRD10-IT1	CTD-2562J17.4	ST8SIA5	DTX4	PLCH2	AGAP8	SAMD4A	CCDC41	RP11-748C4.1	RPL12	COX8A	HAPLN2	ATRAID	FUNDC1	RPL28	RAC3	PSMD7	MOCS2	ARPP19	TRIM23	LRRC37B	LRGUK	RPN2	CDKN1B	PRKAR1A	PSMC6	GABRB2	ANKRD24	HABP4	MARK2	MDN1	SP1	CNTN4-AS1	CTD-2376I20.1	SEPHS2	RP11-248J23.7	CCDC115	ZNF586	PEG3	SOGA1	SORBS1	SCAND1	SNTG1	MAP3K9	TFCP2	MCPH1	ZNF432	SLC25A43	RPL32	GRM7-AS1	TAC4	MICAL3	COL28A1	POLR2L	VPS37B	GNPTG	GDI1	CD82	SCNM1	PCYOX1	AP3B1	MACROD2-AS1	ZNF808	SUMO1	NR2F6	FBXL20	SLC22A6	CLTA	LARP1B	NUP54	TBC1D22A	AC066593.1	DNAJC19	C19ORF53	TRMT112	NPIPB3	MKRN3	PIKFYVE	RNF24	TNR	OGFR	FRMD6	USP11	PCNP	PLEC	ARHGAP17	NECAP1	EIF4G2	RPS5	NFXL1	RP11-557H15.4	FAIM2	SCARB1	ABL2	PPP6R3	HBA1	HMOX2	GCN1L1	RP11-1081L13.4	RP11-584P21.2	CTD-2349P21.11	SNRNP25	YWHAE	GPS2	MTFMT	RP11-344E13.3	TBR1	HNRNPA0	EIF1AX	PYURF	HCN1	PAPD7	MYLIP	SNORD89	RP11-156P1.2	HEATR2	PTGES2	KANSL1L	MRPL51	DOC2A	NAA40	GAREM	DOCK5	FAM208A	PRKAR2B	TRAPPC1	SGIP1	PSMD6	HIGD1A	GATSL1	CLIC4	ETV4	RAD18	KIAA0319	CRBN	MPC2	ARF4	BRI3	DYNLRB1	KDM1B	CCT3	RPS4X	AC147651.3	FKBP1B	PHACTR1	NT5C	GPBP1L1	VAMP2	DEPTOR	BCAS2	C14ORF164	GALNT1	NDN	TCF25	CHMP3	MESP1	SEPT4	AVPI1	AC009065.1	CREG2	PCAT7	TUSC2	PITPNM2	LINC00662	B2M	RP11-82O19.1	ATP8B1	TCTA	ZZEF1	PDS5A	TMEM151A	KCNN3	RBM10	GAK	CAPZA2	GRIA3	CETN2	RP1-90J20.11	ANAPC15	RBMS2	DLG5	EFR3B	COMMD3	MAPKAPK5	OXLD1	SLC16A10	CEP85	SERP1	FAM120C	AC112229.7	RPL23	VPS9D1	RPL35A	SPCS3	STYXL1	DNAJB14	CAMKV	OPTN	ATP1A1OS	MPDZ	AP4B1-AS1	ZDHHC20	RASAL1	MRPS25	PDP1	GPR22	PIGC	NCBP2	C1ORF115	ZNF341	CAMLG	RP11-379B18.6	CERS6-AS1	RP11-598F7.3	UBAP1L	ZFAND3	LRRFIP1	SIDT1-AS1	RP11-384K6.6	ADC	BTBD7	ERGIC1	GABRA1	PSMB1	CPEB2	RASGEF1A	C1ORF213	ZNF862	HSPE1	EPHA7	RP11-845C23.3	CTD-2293H3.2	ASIC2	RPL3	NDUFA3	BIRC6	RAPH1	C19ORF10	RGPD1	RP11-192H23.6	INTS7	ABCA6	ARL14EP	SLU7	B3GNT5	RP3-417O22.3	LHFPL4	UBE2R2	TUSC1	NKAIN3	TTC18	C11ORF58	PHKA2	ELP4	RP11-556I14.2	SYT2	SUB1	INTS4	RP11-619F23.2	SLC38A2	NEK4	ZMYND8	BCL7C	SLX4IP	ZNF500	COPS2	RPL9	POLG2	BRINP3	LGR4	ANKRD36C	RPL19	USP32	RP11-413B19.2	ZFC3H1	AATK	RP11-21A7A.2	RP11-363J20.1	RGS4	POU2F2	CTXN1	SPAG5-AS1	TMEM56	WDR26	TAGLN3	ATG16L1	COX16	TMPRSS11D	CTB-46B19.2	POLE2	FKBP11	CIRH1A	RP11-545I5.3	RP11-1186N24.5	IGSF9B	FBXO42	TP53TG5	RP11-362A9.3	TMEM258	TCF7L2	SEZ6L	PPP1CB	NPC2	WDR20	RNF150	NEFH	MT-TP	MIDN	STARD4-AS1	RP1-187B23.1	SHC4	UBN2	RP11-474B12.1	UQCRB	SPATA13	NR1D1	YIPF3	SEC24A	KANSL1	RP11-490G2.2	SNX17	RP11-454P21.1	LAMC1	GNB1L	CBWD5	TBRG1	NUDT3	RP11-417B4.2	PTPRA	ANKS1A	RP11-81K13.1	BLOC1S2	RUSC1	ASXL2	BCMO1	FAM219B	CASP8AP2	C20ORF112	ARHGAP19-SLIT1	TAF7	C6ORF10	PASK	ARID4B	DPM3	ANKRD20A1	SLC25A45	GAB1	RP11-182I10.3	SV2A	SEMA4B	WDR11	SCAI	CA1	AKR1C1	RPS6KB1	TSR2	SGPP1	WBP2	SCGB2B2	MT-TL1	C10ORF129	GUSBP11	PTPN9	TMCC3	FGF22	SNAPC5	RLTPR	TMEM9B	NARG2	MFF	EP300	UQCRC2	EPDR1	RP11-490M8.1	C12ORF10	AC011997.1	OMD	RAB4A	AIP	WWC3	ASPA	ATP5L	SGK3	NUBP1	UTP6	ITGB1BP1	GNB2L1	RELL2	ECHDC2	KDM5A	DROSHA	ARID2	ATP2A2	TCEAL1	AC018462.2	RP11-382A20.5	SNCA	C2ORF42	WEE2-AS1	COX14	STRN	FBXO31	UROS	RDH14	KCND2	HDAC9	PDK2	APTX	OXCT1	ISCA1	ANKRD2	MAML2	RP1-90G24.6	TSPAN14	RBM5	MRPS30	NBL1	EFCAB4B	XKR4	PRR5L	CTA-29F11.1	C20ORF196	ACAD10	ZNF790	HTT	HERPUD2	CTB-49A3.4	ADIPOR2	SLC22A23	SLBP	RP11-977G19.10	TET2	LPPR1	AXIN1	WWP2	DENND6A	CSF2RA	XPO5	RP4-734P14.4	TPM1	ENPP4	FIS1	APOL2	WDR25	PHF8	TRPM7	FAU	SAMD4B	UBE3C	CASC4	ANK3	RP3-368A4.5	CTD-2017D11.1	ATP9B	CABP1	PARP11	RNF217	ARL3	KIF6	TRIM66	CAMK2N1	PPP2CA	PTPRN	FAM178A	PACS1	STXBP5L	DNAH1	CPB2	MTPN	RP11-318C2.1	SERP2	RP11-781A6.1	LINC00843	PACS2	RP11-752G15.3	CLVS1	RP5-1132H15.1	PPA1	RP11-473O4.4	UGGT1	SLC17A7	PHACTR3	FOXO1	THAP7	RP11-110I1.11	SMDT1	HIVEP3	VOPP1	ASB7	VPRBP	AF131215.5	KIAA1549L	PODXL2	ABCC8	CYB5R4	CEP89	RP11-25K19.1	CWF19L1	MRPL21	RHD	C3ORF35	AGO2	MCM3AP	TCERG1	DLEU1	PSENEN	STX1A	ABCC10	AC005037.3	NCBP2-AS2	MAP2K5	TRIP4	BHLHE40	CEP120	GSDMB	ZNF587	RP11-184A2.3	C19ORF24	FBLN7	RP11-85K15.2	ZSWIM5	SLC39A10	PAF1	AC004951.6	PRMT8	CERS4	NME1	SYNGR3	RP11-506H20.1	PPP2R5A	SLC12A6	APBB2	ZNF701	PLIN3	TRMT10B	AC008067.2	FBXO34	ZNF804A	FAM53B	TBC1D22B	TERF2IP	KDM4C	ACP1	MGAT3	NEAT1	TKT	CHST3	AC007098.1	GSAP	SC5D	SSSCA1	AC011738.4	EGLN3	PDGFC	RNF213	MRPS35	TSC2	HNRNPU	ATG4C	TMEM70	MED12L	RP11-33N16.2	ZKSCAN5	VCL	ACSM3	CCDC62	RTTN	AHSA1	TOM1L2	RANBP6	RBPMS	LIN7B	PSG8	NBPF12	AGO1	MT-ATP8	RP5-1115A15.1	RP11-135A24.2	FAM204A	KLHL28	ZNF814	RP11-400F19.18	ABCA9	RNF11	ARHGAP23	PDZD4	BTAF1	NAA20	EGFL7	RP11-264L1.4	DNAJC8	KCNQ5-IT1	AC109135.1	SLC13A3	RIN2	RP11-766N7.3	SMURF1	IFT43	ERCC6	RP11-389O22.1	H6PD	AGAP6	BTBD6	SMARCC1	SLC28A2	OCEL1	SYNJ2	RP3-475N16.1	ANKDD1A	LHFPL2	SGK223	TMEM35	FBXL13	KCNIP3	PAN3	RP11-768G7.2	COLQ	JTB	CREB3L2	SUPT4H1	CLIC5	PTRHD1	RP11-274H2.2	AKR1B1	FKBP3	PPIP5K1	PIP5K1A	SIK3	VAC14	SMARCA4	GIGYF1	ATP11B	UBQLN2	LIMD2	UQCRQ	TMC7	STX16	CHCHD2	CUEDC1	CENPV	PAFAH1B1	C11ORF48	DOCK10	HNRNPAB	ABLIM1	GLIS1	WDR54	LBH	AP4E1	JAGN1	DIO2-AS1	APOD	PRMT1	ZNF749	PFN1	POU2F1	ATP5I	AL353629.1	SLC30A4	GYPB	GTF2IRD2B	XXBAC-BPG181M17.5	NDUFS8	RPS23	BLOC1S1	IRF2BP1	TCEB1	DPF3	RHEB	FAM78A	HIGD2A	CRELD1	TRAPPC2L	GADD45GIP1	EYA3	ATL1	CHCHD7	FANCA	S100A13	NPIPB11	PFDN5	C15ORF40	ZNF208	PDCD5	ZNF562	THOC7	DPYSL5	SSX2IP	FCGR2B	HNRNPU-AS1	PSMC1	CTD-2147F2.1	JKAMP	SECISBP2L	GRIK1	RYR1	ZNF827	CHMP2A	USP40	CCT7	PRR16	GPSM2	QSER1	NUP35	AHCYL2	RP3-348I23.2	MYO1D	KLKB1	SLC35E2B	RP11-281O15.4	NFKB1	AL592183.1	NAB1	UHMK1	ARRB1	AC007796.1	KATNAL2	ACTN1	MSH4	CDR2	MAP4K3	ZNHIT1	HSBP1	RP11-701H24.3	HSPA13	STK40	MAN1A1	ZRANB2-AS1	RNF146	CELF2	RP11-466A19.3	TOMM7	DALRD3	TTYH3	RFWD3	RP11-484D2.2	SLC25A11	ITGAV	NFRKB	RBAK-RBAKDN	RASA2	LY86	JHDM1D	PRB2	UBR4	AP000857.3	PTPN20B	GPR150	METTL16	RPS16	FAM127B	RP11-267A15.1	TMEM203	CFTR	HLA-DMA	SEPT9	SNHG8	DNAJC5G	HVCN1	POLR2E	TRAPPC12	HSD17B12	ZNF251	GOLGA4	PSRC1	DCP1A	PPP2R1B	GPR137C	USP42	EMC7	GPATCH4	LINC01004	RSU1	SSB	PIK3C3	SPCS2	ZNF236	FAM71C	CBX3	AK3	AC004840.9	DPYSL2	COL18A1	AUTS2	GPR135	BEX5	RP11-588P7.2	LINC00511	RP11-130F10.1	SRGAP2	NAV1	C2CD3	RALGAPB	ATG2B	LINC00839	RP11-1114A5.4	C12ORF57	BMP7	SYT11	YPEL5	THAP5	PFDN4	SLC27A4	ST18	AGMO	KCNT2	PREX1	SPRY4	ATP5F1	HEBP2	LMO7	TPT1-AS1	DUSP18	XPO6	RP11-488C13.5	DAG1	RP11-173B14.5	SNX3	RP11-626E13.1	HAVCR2	DCLK2	ATP7B	SMG1	DNAJC30	MTHFD1L	AAMP	MTMR10	AIF1L	CCDC24	ATRNL1	RHBDD2	FAM179A	TMEM191A	CD47	RP11-166P13.4	DYSF	TMX2	AC007383.4	COPRS	FAM50A	RP11-776H12.1	AC090587.2	GOLT1B	NDST3	TAF1	PCNXL2	MAPK8IP2	ERBB2IP	GOT2	USMG5	PTCH2	PLK2	ADAMTSL1	SCO2	IPO11	NANS	CLDND1	C6ORF1	STT3A-AS1	ZNF770	ZNF718	PRKCG	MOB3B	MRI1	PLEKHB2	DDX3X	MAPKBP1	DLGAP4	AP000962.2	NAPA	AC068535.4	PEX5L-AS2	C8ORF82	PHYHIPL	RP11-586K2.1	KDM2B	ANAPC11	ST13	LCORL	PGAM1	ZNF189	NDUFS5	GABPB1-AS1	WWTR1	NFE2L2	MAGT1	C16ORF95	RP11-203F8.1	NHLRC3	TIPRL	ATR	ASAP1	TRAM2	NAP1L4	TNKS1BP1	RIMS4	CBFA2T2	NLRP2	LRRC8B	HSD11B1	SEC11C	RPS25	UST	RP3-522D1.1	C9ORF84	MAP9	SGK1	HARS	MACF1	LYRM5	RPRM	PHB	RP4-612J11.1	ARPC5L	CASP9	PNMA3	PRR14L	HDDC3	TRAF3IP1	DHTKD1	SUMF2	WASF1	BANF1	ZC3H15	RP11-594N15.2	PPP1R12C	R3HCC1L	AC008781.7	PHC1	RANBP10	YY1AP1	RP11-181B18.1	FGF14-IT1	DDRGK1	MAMDC2	SGSM1	GPM6A	ALKBH7	RPS28	ATP8B4	NDUFA8	SLC35D1	ZC3H11A	KIFAP3	NDRG4	CTTNBP2	RP1-8B1.4	LINC00116	PSMB4	CYB5D2	TMEM131	XPO1	CEACAM19	P4HA1	FAM102A	MRPL54	CA10	TP53RK	RP11-272L13.3	HLF	TMEM130	WASF2	RP11-243J16.7	OGN	TMPRSS11A	SCIMP	TM2D2	BCAR1	DCUN1D1	C10ORF90	ATP5G2	SERPIND1	BAG5	NDUFS3	TMEM104	SNX8	RYBP	CLCN3	ADRA1B	CUL9	ZNF608	HIF1A-AS2	ALG13	LRBA	TBCK	FAM71F2	RP11-39E3.3	KCNN1	EID2	RP11-66H6.3	CLIP2	LRRC66	MAF1	RASSF8-AS1	KDM3B	RPS6KA6	TTN-AS1	AC131097.3	SSH1	SLC35F5	FARSA	RP11-30L3.2	RP11-365N19.2	HMGCS1	CD2AP	TMEM246	PAPD5	CTD-2396E7.9	UROD	SMAD1	CPNE2	ZNF66	TRIAP1	TCEAL5	RP11-84A1.3	FTL	PACRG	STK10	SLC4A10	COL23A1	UTP20	RP11-701P16.2	PDE6C	RP11-554K11.2	TSR3	ARHGAP39	RP11-775D22.3	AP1G2	RALGAPA2	CBWD6	CDH9	RAP1B	CDC16	LSM5	SECISBP2	KLHL29	ERBB4	TNFSF12	RP11-354M20.3	TNRC18	OLA1	CASC7	AGAP1	VPS4A	SLC12A5	MYOM2	ELMO1	SAP130	UBA52	SLC45A4	KIAA0226	GS1-124K5.4	SOX15	DHX15	RP1-102G20.5	EPG5	DNAJC9-AS1	HIC2	MZT2B	DDX6	RAD52	DDX5	EPAS1	NDUFB4	GLRX5	SYF2	PPARD	USP22	ARHGAP35	SH3GL2	AC137723.5	ETV5	NAT8L	LRCH2	ACER2	MRPS36	LSM3	PSMG3	PDE8A	COQ4	UBE2S	UFC1	PDXDC1	AC129929.5	NBPF15	RAB5C	VIMP	ZNF512B	TTLL7-IT1	RP3-402G11.26	C19ORF43	POM121	RP5-837I24.4	RHBDD1	RP1-125I3.2	RP11-119B16.2	LGI3	SYNPO	ABCC1	TJP2	EIF3K	ARMC2	PALM	NETO2	OSBPL11	RP11-159D12.2	ANTXR1	COX20	KIAA0753	C3ORF80	ZNF727	RP11-478C1.7	HMGB2	HLA-DRB1	ATMIN	FUT8	ZCCHC7	CDK6	DOCK1	ZFYVE26	SGCE	RAP2A	DIDO1	GOLGA8A	RALGDS	ATP5E	RP11-1006G14.4	PARK7	TAF1B	SOGA2	MYCBP2-AS1	GNAI3	RIC3	RP11-386G21.1	LINC00535	RNF4	RP11-174G6.1	CDIPT	LINC00626	WDTC1	HTATSF1	CLSTN1	PHF20L1	RP11-153K16.2	DNMBP	FN3K	DAD1	AC034228.4	RPL35	RCOR1	TAGAP	RP11-191L9.4	AC090186.1	ISCA2	CTD-2192J16.20	PTPRO	XPR1	FNDC3B	ZSCAN30	FBXO7	FAM101A	CACNA1D	ZCCHC2	LRP4	GRAMD1C	USP54	PDZD9	BCAN	RP11-282I1.1	SLC1A3	NASP	RP11-711G10.1	CEP350	CNPY2	MLIP	RAI1	RAD51L3-RFFL	SLC9C2	PPM1D	ATP5H	CPLX2	PITPNC1	LCLAT1	AC091153.4	RP11-1084J3.4	C4ORF48	PIEZO2	DAAM2	PELO	AMIGO1	TRAF3IP2	GPR75-ASB3	NAT9	VHL	AC062028.1	ELMO2	AATF	AP006621.5	PLCL1	CROCCP2	TMEM135	POP4	RP1-292B18.4	TMCC2	ACAT1	NUS1	SVOP	GPR137	ASAP3	LINC00159	MYO9B	KTN1	RP11-355I22.2	RPL4	ELF1	TNFSF13B	RP11-318A15.7	CYP27A1	KANK1	AC009404.2	RP11-539L10.3	AC073342.12	CTC-575N7.1	KIAA1586	HSPA4	TOMM70A	MCCC1	DENND4A	DCAF12	OTUD7B	PI4K2B	KLHL20	KCNB2	AC019118.3	TMEM126B	TTC7B	NSD1	SLC18A2	AC016723.4	SNPH	NAT10	HDAC5	USP49	AC064875.2	RP11-417L19.2	NUTM2A-AS1	UBE2B	ARFGAP1	DNM2	C19ORF12	ZNF487	CYP51A1	GARNL3	RP11-806K15.1	PHYHIP	TRAPPC10	SLC25A39	PM20D1	C14ORF1	RRAS2	RP11-867G2.8	CCNYL1	C1ORF159	SERGEF	CHCHD1	RP11-636O21.1	TRAP1	STRBP	SASH1	MAPK3	FLNB	POLR2I	RP5-1021I20.5	TRAPPC3	TBC1D2B	PFN4	SEMA3C	KIRREL3	ERCC6L2	RP1-34H18.1	GTF2H2	ADCY5	NVL	C9ORF69	GRIN2B	TMEM177	CTC-513N18.7	QTRTD1	HELB	UQCRH	BCAS1	DMPK	HDX	NAALADL2	CD63	RP11-471B22.2	SLC25A46	NUP160	AFMID	CLDN20	PHF12	MED23	SYT3	KIAA1671	ZNF444	SYN1	SHARPIN	RAB27B	BAI1	SELP	AL589743.1	C9ORF85	FLJ27365	WBP1L	RP11-121P10.1	TCF3	FARSB	ADCY7	RP11-445H22.3	NBEAL1	SHC3	RCOR3	RP11-479O16.1	C19ORF26	EMX1	WDR11-AS1	GK5	APRT	FN3KRP	MOB1B	SEC24B	TENM4	TMEM184B	AP2B1	AGPAT4	RPS27L	KCTD3	RP11-219A15.4	EPB41L4A-AS1	MBTPS1	CYP4F11	RP11-266N13.2	SNX31	SRP9	AC009542.2	RPL21	MRPL17	MRPL55	AC009501.4	GABARAP	OPRD1	TGOLN2	RNU5E-8P	RP11-981G7.2	RP11-99E15.2	TENM1	AC092782.1	ZNF700	HOOK1	CDH20	RAB14	UNK	RP11-530C5.1	PHLDB1	C4ORF45	ZFAT	ADRM1	CAAP1	INTS8	RP11-323I1.1	AL078585.1	ABL1	TAOK1	RP11-826N14.4	VPS37C	DIS3L2	C6ORF136	TMED7	AC110084.1	MCFD2	RP11-65L3.1	B3GALT2	MGA	SORT1	RP13-1039J1.4	RPS12	PRIMPOL	SCAF8	WDPCP	ABHD10	FSIP2	NECAB1	RP11-320P7.2	SLCO4A1	RP11-445H22.4	PTBP1	C8ORF59	ZRANB1	DUSP2	PFDN1	RP11-480A16.1	QSOX2	CFL2	NDUFA1	PCGF6	CTD-3222D19.5	STPG2	TCTN2	CHST11	MSS51	SURF1	GADD45B	CDKN1C	CSTF2T	SLC13A4	CAPNS1	TMEM223	MIR137HG	NGRN	MRPL18	RP11-321E2.3	SLC35C2	RGL1	POLD3	DPH3	FAM192A	CACNA2D1	MRPL2	MRPL27	SLC36A1	CBWD2	C11ORF63	ZNF720	FARS2	EIF3G	SCFD2	C15ORF61	RP11-977G19.12	TRAPPC4	RP1-90G24.10	MIPOL1	PIK3R5	CACNG4	HNRNPA3	CTB-49A3.2	C20ORF194	COL11A1	RP11-615I2.1	FLNA	SNORD109A	SPIN2B	PEX5	ANAPC4	SRPR	PACSIN2	JPH3	AC009133.20	SIGIRR	TBC1D31	UNC45A	KIAA0100	GTDC1	RP4-651E10.4	RP11-184I16.4	TUSC7	ZNF559	MTOR	FNBP1	RP11-88L24.4	BAZ2A	SH3RF3	RNF208	GLS	RP3-462C17.1	MPP4	NBPF3	RP1-3J17.3	MSRA	RP11-368I23.2	GMDS	MRPL9	USP12	NDUFB2	GLYATL2	TRAPPC11	SERAC1	EXOSC4	POLE3	RP11-573D15.3	FAM78B	KIF19	SLCO3A1	MOB4	TRIO	RP4-541C22.5	ARL17A	AC005789.11	COX10	TMEM167B	GSK3A	RP11-382A20.4	STAG2	EPT1	RP11-799B12.2	GFRA2	DDIT4	SLC9A7	SEC23IP	TRIM54	GALNT14	CTD-2324F15.2	GREM2	DOCK6	CRIP2	NCAN	ASCC3	RP11-120A1.1	CATSPERG	CTDSP2	ANAPC10	ATAD3B	GRK5	RASA3	C2CD5	C6ORF141	FBXL19	BRF1	SLC22A24	PLEKHA2	CAPN15	CRB2	KLHL34	PUS10	TREX1	SIPA1L2	SPNS2	RAB40C	CYFIP1	DZIP1	LRFN2	PSMD4	CBFB	FAM89B	MRPL24	GAP43	RP11-544A12.8	PAXIP1-AS1	C17ORF75	PPAPDC3	ZNF346	BMP2K	PAIP2	PALD1	ZHX2	C7ORF55-LUC7L2	GIGYF2	RP11-707P17.1	WNK2	SDF2L1	TMPRSS5	AC007740.1	CALN1	RP1-15D23.2	EED	MSTO1	C10ORF76	RP11-567L7.6	HECTD2	SETD5-AS1	DHFR	RP4-769N13.6	ZDHHC21	DNAJB6	NDC1	RP11-53O19.2	RMDN2	ANKRD20A3	SEC14L5	DOCK8	DENR	USP4	SLCO5A1	RP11-195B21.3	MLX	ENHO	OTUB1	ZBTB32	C2ORF72	GSTO1	PARG	TXLNG	TTC25	RP11-315I20.1	RP11-255A11.21	HTR1E	MROH1	CTD-2281E23.2	ACOT1	LSMD1	TRIM37	RHBDF2	CCDC37	B3GNTL1	PILRA	AC007386.4	PDCD2	SUGP1	HSPA1A	DCAF5	SLC15A2	ANKRD46	C11ORF30	DHX57	SLC20A2	CASP6	TPO	CNTN4-AS2	SPG11	CHMP1B	PCNXL4	AC073842.19	AC006547.13	TAF1C	LINC00342	RP4-660H19.1	CDK5R2	GLRX2	PNPLA8	TRAPPC8	LDLRAD4	RP11-465I4.2	TDRP	LURAP1	RP11-90D4.3	PAICS	TTC28-AS1	ARL4A	GTF3C3	TSC22D2	CPNE5	RBP4	BCL2	CTD-2162K18.5	TASP1	DCK	PRSS48	KLHL25	SARM1	ICOSLG	AGO3	RPS6	NTRK3	RAB6A	MDC1-AS1	C20ORF26	TMCC1	RPL26	COPZ1	RP11-112J3.16	DUS2	CTD-2135J3.3	CRK	PREP	ACVR2A	NLK	UCHL5	HERC4	GRPEL1	C10ORF137	KAT2A	RP11-540O11.6	RP11-1407O15.2	SP4	ARL1	TANGO6	SCAP	PSMA5	RP5-892K4.1	CUX1	ADAM20P1	SNAPC1	ZNF736	RP11-31I22.3	RIC8B	FEZ1	ILDR2	AKT2	CACNA1I	AC136896.1	WDR4	STXBP3	SLC4A7	TLK2	ANKFY1	CD99	B4GALT1	RP11-279F6.1	ARPC5	ZC3H3	SNRNP70	RPP25	ZNF407	PPP2R1A	C20ORF201	CTD-2017C7.2	NUDT16L1	INTS9	SPOPL	KIAA0141	CCDC30	PPHLN1	ZMYM2	DBP	ARRDC2	RABL5	RP11-31F15.2	LMO3	RNF13	LGALS1	COL19A1	NECAB3	CNNM4	C17ORF58	ZNF793	INTS3	SMURF2	PSMD14	PHF21A	SUV420H1	PADI2	ZNF462	UBOX5	NT5C2	PTS	MASP2	TYK2	PCDH11X	MINK1	ARHGAP22	OSMR	PIH1D1	NUP98	ZBTB8OS	RAB33A	EDEM2	ERCC5	EIF5A	PLXND1	SFMBT2	FABP5	RP11-746M1.1	WDR89	MS4A13	CTB-109A12.1	MAST2	NDUFC2-KCTD14	SUMF1	CTD-2113L7.1	RPS18	MEF2BNB	LAMTOR2	RPL23A	AC015849.2	MRC2	RP3-414A15.10	RAB30	RFX1	IRF2BP2	CRKL	ADH5	EBNA1BP2	PTPN13	DTX2P1-UPK3BP1-PMS2P11	UBL5	TRIM61	SLC9A3R2	TESK2	SCG3	CDKAL1	EXT1	SMEK1	OXTR	COX7A2L	RP1-45I4.2	GRID1	RP11-701H24.10	CPEB2-AS1	LAMA2	RP11-93K22.6	ETV1	NXF1	ZNF544	ACVR1	AC068533.7	APIP	INSR	FAM58A	SLC25A22	PABPN1	ABR	MAT2A	RFWD2	C2ORF43	RSPRY1	RP3-477O4.14	ATL3	GSPT2	NUP153	TMEM251	GPR82	SGPL1	C1ORF27	PURG	SSBP1	GLT1D1	ZMYM4	KDELR1	TUBGCP2	ALCAM	DYNLT1	SPINT2	AC007193.6	RBPJ	RP11-542K23.7	TTC13	CTD-2341M24.1	KIAA0586	EAF1	STK39	LZTS1-AS1	ANKFN1	GOSR1	FAM155A-IT1	MSANTD1	RP5-1039K5.13	ABCA7	POLB	DYNC1LI1	PTPRR	OXSR1	CTAGE5	NMNAT1	RP11-269G24.3	SLC26A5	UFL1-AS1	POLR1A	PWP1	SHROOM4	ADAM19	RP11-127H5.1	ADAM17	ANKRD13C	RIMS1	CTCF	EXOC6	AC019048.1	PRTFDC1	CTB-55O6.12	CTA-292E10.6	MRPS15	ZDHHC23	C18ORF32	ZNF804B	TUBA8	FASTKD2	RP11-575L7.8	CREBBP	PRDM5	GTF2E2	N4BP2L2	EXD2	FBXO9	ZSCAN18	ZNF652	UBE2A	C1ORF233	KCNQ1OT1	SURF4	YARS2	AP000769.1	ADAM10	RP11-894P9.1	LINC00493	PRKX	PYROXD2	GLIPR2	ASCC2	RP11-377D9.3	RP11-500G22.2	LGALS3	ZNF655	CCDC38	SSFA2	SUPV3L1	KLF7	RPL34	UBL4A	PPEF1	PID1	NEU3	NRBP1	FHL1	FAM32A	RNASE1	RNF6	ANAPC1	ERCC8	NAA25	CAMK2G	RP3-403L10.3	RP11-156K13.1	SYCP2L	PVT1	QSOX1	KHDC1	IKBKAP	REV1	VPS53	ABCB8	PHB2	ZNF787	ZNF674	YWHAQ	ARL15	CD46	OTOGL	ARHGAP31	STK16	AGFG1	KDM6A	RPL27	EML1	KIAA0355	FGF14-AS1	CBX1	WWC1	CYP46A1	ATM	RNASEH2C	TRIM69	DNAJC24	TNPO1	ATP2C1	BRAF	MAN1A2	CCNC	LRRC1	NOXA1	COX17	CCDC25	DNAJC13	PNMA6A	FAM49A	FAM200A	LRPPRC	TRAPPC2	RAI2	ANAPC13	SLC39A3	LRRN2	CASC3	ITGB8	TTLL4	SH3RF1	DLG3	AC005532.5	RBP5	VKORC1	MURC	RP11-356B19.11	VARS2	OGT	CTD-3138B18.6	MTO1	AP000320.7	DOLK	EMX2OS	TECTA	VPS54	PEPD	ZBBX	CHURC1	AP2A1	ANKRD9	AC093323.3	CA11	SPTBN1	IDH3A	MRPS7	CROT	SFXN3	PTCH1	GRM3	PDHB	RAB40B	AMPH	UTP23	CTD-2152M20.2	SORCS3	CAMSAP1	CCDC88C	MAP3K7	KCNH7	SPRED3	USP46	PPP2R3A	AF064858.8	AF131215.4	DYNC1H1	CTD-2176I21.2	BLOC1S4	SLC22A25	DDB2	ZNF880	AMZ1	ZNF14	KIAA0368	RP11-294J22.6	AC004447.2	RP11-321A17.4	HEATR5A	CTD-2020K17.3	CLEC11A	RCC1	USP13	F8A1	TNPO3	AC012358.8	EMD	RGS10	CAMK1	DBI	NAV2-AS3	TRAF2	KLHL22	EPS15L1	TCF20	XKR6	VBP1	SENP1	UQCC2	RP11-430G17.3	ZNHIT3	RPL22	RP11-143J24.1	PSMD10	PHLDB2	FAM193B	NEURL	CTA-85E5.10	AF131215.9	WNK1	INPP5F	DDX46	PIP4K2C	ERAP1	FGFR2	LINC00032	AHRR	GPR27	CTD-2243E23.1	CTB-31O20.2	XXBAC-BPGBPG55C20.2	ILF3-AS1	KRAS	NDUFS1	ENOX1	AC015987.2	CDK18	RP11-187O7.3	WHSC1	CTD-2203K17.1	LYN	CSRNP3	FAM136A	DIAPH2	TBC1D32	SLC25A16	AC009961.3	KAT6A	SLMAP	HS3ST5	KIAA1199	LATS1	WASL	WAC-AS1	ATXN7	IL1RL2	AHDC1	RNFT2	SPRN	MERTK	LYG2	AES	C18ORF25	MRPL28	RFX3	MAP3K4	DOT1L	AF011889.2	RP4-739H11.4	SSR3	SNX19	NPEPPS	RPL36AL	RP11-439L18.3	ATL2	ENPP2	HMGB3	RP11-365O16.6	APCDD1	RP1-90J20.12	CTA-373H7.7	RP1-122P22.2	AIM1	POLA1	PCSK2	LRP8	VGLL4	KRTAP5-AS1	MBLAC1	TMEM50A	NDUFA6-AS1	PARP6	TAPBP	SUPT20H	KIAA1107	FTO	MINPP1	MT-RNR2	SDHAF1	PACSIN1	DDIT3	DRG1	RP11-287F9.2	MICAL1	CMTM4	NRG2	NOP10	PHLPP2	JAZF1-AS1	HIATL2	TDRD5	CCDC144A	LYSMD2	KLHL18	PPP1R11	RP11-473M20.7	DGUOK	IER5	CDH22	MX1	AC003682.16	SFT2D2	BIN3	DOCK7	ZFYVE16	GSR	TMEM178B	TAPT1-AS1	MAMLD1	FAM50B	RP11-403I13.4	KIF3C	PCM1	C6ORF62	SZRD1	RP11-1L12.3	RP1-257A7.4	RP11-355E10.1	SYT17	TMEM44	MYH9	RASGEF1B	GLRX	SEC63	SLC24A3	RPS21	DDX51	CACNB2	NEK6	TTC3	RAB27A	C14ORF23	RUNX1T1	KIF13B	C6ORF120	JRK	PBX1	INPP5D	NDUFA12	GPALPP1	ARMCX2	NUP214	NOM1	SH2B3	STAT1	C6ORF211	BLOC1S6	MEG3	XRN1	GOLGB1	PDE4B	FECH	ETS2	SNX25	CTHRC1	RNF123	CTD-3096M3.2	ABHD5	RP11-463D19.2	LLGL1	UBE2N	SCD5	USP14	CRYGS	ZDHHC22	APC	RSL1D1	ZC4H2	TECPR2	RNA5SP180	FAM126A	PARP2	PRR12	CTNNBL1	FANCM	IFNG-AS1	MTF2	NDUFAB1	TSC22D3	PFKFB4	RILPL2	LA16C-306E5.3	PLEKHM3	MRPS12	COX6C	ARL4D	SERPINF1	CABLES1	TSPAN15	RP1-137K2.2	RP11-18D7.3	BABAM1	ST6GAL2	TAPT1	SLC12A2	GTF3C6	KCTD1	CSNK1G1	RNF2	ITPKB	IL1RAP	ZNF470	ZNF124	SPATA6	CTB-89H12.4	PEX11B	SRA1	KIF2A	RP11-802E16.3	RP11-4O1.2	RP11-77G23.2	PTRH1	RBM41	DHRSX	ARHGEF9	CHCHD3	MCF2L2	RP11-148L24.1	METTL14	PCCA	WDHD1	ZNF528	B3GALT1	AKNAD1	TRIM4	CTNNAL1	KCTD17	TANC1	ATXN7L3	KIF1C	DOK5	RNF126	AMY2B	GTF3A	FGD4	PROS1	LRRTM3	C3	MSL2	ZBED3-AS1	FAM153C	SRP19	ATP13A3	INTS6	GPR171	SYCP3	RP11-468E2.4	NF2	CD3EAP	NPIPA7	PIGU	MGAT2	DEGS1	RPL13A	ABCC4	RP3-325F22.3	RP11-298P3.4	RP11-259O2.1	FAM174B	NRSN1	CPB2-AS1	PDZD11	RCSD1	MIA3	NRP1	CDHR3	SFXN4	SLCO2B1	RP11-678G14.2	RPS11	IFIT5	SPAST	FCRLB	PSKH1	CLMN	FAM153B	KDM4B	C2ORF50	RP11-234B24.6	SCYL3	YDJC	MOSPD2	HRK	RP11-293G6__A.2	RP11-406A9.2	AC007566.10	NDUFC1	VTI1A	MED27	COPS4	PSMB2	RP11-58G13.1	RP11-535M15.1	IQGAP1	HCFC1R1	TCP11L2	SELT	ZMYM4-AS1	OVCH1	TMED2	CTD-2562J15.6	GLOD4	RP11-379H8.1	CCDC107	GCDH	RP11-158M2.3	RP11-214K3.23	RP11-413H22.2	RYK	MAP6	TDRD7	RCC2	TRIM71	RP1-39G22.7	ASAP2	CHRM5	MSR1	RSPH3	RP11-179K3.2	TMEM167A	LYRM1	FKBP1A	SETX	RNF220	SGTB	ZNF622	RP11-66N24.4	DLEU2L	OCIAD1-AS1	ANKRD18B	BCL2L2-PABPN1	LIFR	MAL2	RP11-480C22.1	SMAD3	RBM33	ENY2	MKNK1	USP24	RAD23B	RNF130	Z98049.1	SYTL2	ASTN1	CYP3A7	GPR19	MTDH	LPAR6	SH3PXD2A	KDM4A-AS1	F11-AS1	CRTC2	IKBKB	SYS1-DBNDD2	STAM2	CTC-265F19.1	GCHFR	ADCY2	OSBPL10-AS1	PUF60	STK36	BMPR2	LACE1	PTPRF	PAPD4	RP11-484P15.1	HSA-MIR-1199	VPS45	AGGF1	KCNH8	TEX15	OAF	LIN28B	XXBAC-B476C20.13	ASUN	GPSM1	NRSN2	ASXL3	CISD3	RP11-6N17.4	POLE	TET1	RP11-270M14.4	TMEM183A	NCOR1	SEMA5A	POMZP3	CTD-2368P22.1	HES6	KIAA1731	PLAC8L1	RCAN3	ZC3H4	GLRX3	CTDP1	SH3BGRL3	AC009495.4	ZNHIT2	AL603926.1	NUP210	C6ORF163	C16ORF91	CEP97	VKORC1L1	PRKCB	GRHL1	SPATA5	LGR5	CHUK	PPP1R10	ISY1-RAB43	TTC8	ENSA	DPH1	DGCR6L	FBXO25	DENND1B	STIM1	ZFPL1	JAG2	PRKAR2A	SUMO3	DDX1	PDCL3	RP4-755D9.1	KIAA1324	ACSS1	AC009120.4	CCDC142	NIPBL	RP11-31F15.1	ANKAR	MIR219-2	RP11-4F22.2	LRRK2	BMPR1A	RP11-308D16.4	RP11-611L7.1	FOXN2	IGSF21	RGAG1	KRCC1	ATP10D	DEF8	LRCH3	JAM3	SMYD3	TRPV1	AC004076.7	COMMD1	RALA	MYRFL	WDR66	HSPH1	RPS24	PRKD2	RP11-665G4.1	NDNL2	RP11-945C19.1	RP11-381K20.2	CTA-134P22.2	SEMA4D	RP5-977B1.7	MORC3	ALKBH8	GABRD	SLC35E3	AC097468.7	AL136376.1	ATG10	HAGHL	CTC-471J1.2	RP11-351A11.1	NME4	AC012309.5	PSMD2	RP11-296O14.3	UGP2	PARN	FOXK1	C7ORF26	FGD1	SDCBP	RP11-23N2.4	RP11-220C2.1	LMAN2L	FAAH2	EMC3	HBA2	RAB3D	HSPA1B	BTBD18	RP11-318C24.2	UBLCP1	STXBP5	B3GAT3	PPP1R1B	VPS13B	RPS27	CTB-49A3.5	NDUFB6	ZNF273	DIAPH2-AS1	RP11-1152H15.1	COL4A5	XXBAC-BPG299F13.17	SGMS1	CXORF40B	QKI	ARNT2	CCND3	RP11-390P2.4	ZNF280C	GRIK4	CACNG2	RP11-217L21.1	CEBPD	ZNF593	ECHS1	HS1BP3	AJ239322.1	JMJD8	VSTM2B	DOCK4	SPRYD4	PRICKLE2-AS3	AC132872.2	B3GALT5	GNL3	HSPB1	RPS19	MAPK9	VWCE	FCHO2	SLC35D2	MIR7-3HG	RALGAPA1	MIR770	PIK3R4	NSA2	CTD-2260A17.3	RP11-473O4.3	UBP1	RP11-108M9.4	PCBP4	CTSL	MRTO4	POLH	SMAP1	RP11-206L10.11	RP11-923I11.6	CTB-164N12.1	ZNRF3	RASL11B	RP11-122K13.12	TMEM18	CADPS2	SEL1L	MTMR1	WDR61	RP11-1246C19.1	ERLIN1	CACNA1H	EFCAB14-AS1	RP11-927P21.1	RP11-638I2.8	RGN	HINT3	ZP3	PPP2R2D	ATG7	SNORD116-26	DYNLL2	STARD9	SRC	AC159540.1	RP11-510J16.5	VWA9	RP11-692D12.1	ENOPH1	PCYT1A	RP11-440L14.1	EMP1	EMC4	LPAR5	PLGLB2	STRC	GPR173	RP11-567G24.3	CTC-458I2.2	LONRF2	RP1-156L9.1	GMEB1	MRPS6	SPEG	S100PBP	LINC00894	PCNX	APMAP	MAD2L1	RPL22L1	RLIM	RGL2	RPS9	GUCY1B3	DDA1	LHFPL5	MED8	COMTD1	ITIH4	RP3-410B11.1	RAD54B	XIST	RNF165	FAM66A	PET117	CTD-2541J13.2	NEDD4L	TAF1D	RP11-127B20.3	ITGA5	NAPA-AS1	ANO4	CEP78	WDR44	ACAA1	WBP11	BZW1	TTF2	FGD5-AS1	NFYC	ARFIP1	SNORD114-20	CECR7	OTUD3	RP11-282K24.3	RENBP	RHOBTB3	AC013394.2	AC067959.1	L3MBTL3	EBF3	SORCS1	HPS5	EDA	PPP1R15A	CCDC7	CHD1	RP11-373N22.3	CBLN2	PGM2L1	SRGAP1	CBR1	ZNF532	RP11-724M22.1	PARD6A	ZNF774	DIP2B	RP11-231C14.4	RP1-67K17.4	GPR158	USP3	NRDE2	EZH1	RP11-347C12.1	DNM1L	RN7SL105P	C11ORF68	RAD21	PLOD1	SMCO2	PPP4R1	FOXP1-IT1	RBX1	TMEM9	BTBD2	CCDC57	CYR61	EXOSC5	CYP2U1	AC127904.2	RP11-433J8.1	C4ORF27	MTUS2	RN7SKP30	LINC01003	SMIM15	RP11-77P6.2	PMP2	BICD2	CAST	GPR107	CCDC127	C12ORF44	RP11-711K1.8	C1ORF86	SPSB1	RSRC2	KCNK6	KB-1107E3.1	AC011043.1	RPN1	DOPEY1	LPPR3	RP11-344A5.1	PTRF	TLE1	SLITRK4	GPATCH2	ADAR	AC005355.1	QRSL1	ARHGEF10L	MPPED2	AKR1C3	PHF2	PKP4	TPCN2	C11ORF83	AXL	RP11-76G10.1	RP11-91P24.7	TRMT10C	ZNF254	HINT2	CNNM2	RP11-426C22.5	OTUD4	TMEM86B	RP11-793A3.2	PLXDC1	RNGTT	MLLT10	PKD1	TRPV3	MSANTD2	MRE11A	TAF5L	BRIX1	FRK	FAM118B	RP11-677I18.3	SGK2	RARA	RP11-15H20.7	RP11-166O4.5	RP11-619L19.1	FRMD8	IFFO1	AC074363.1	FOXG1	SCAF4	RP11-230B22.1	MRPS10	RP5-894A10.2	STYK1	ERAP2	BTBD9	MT-ND4L	RP11-171I2.1	RP11-977G19.11	RNF5	ATF6B	CLDN11	COMT	EIF2B5	GCC2	CTD-3234P18.2	KCNQ5-AS1	DSCAML1	SOS2	ZBTB46	SETBP1	RHPN2	PLEKHM1	CCDC132	LIN54	PKDCC	LOXHD1	DHCR24	RP11-392E22.12	RP11-64J4.2	NR4A2	MYOZ2	CTD-2007A10.1	RBFA	RFTN2	DLGAP1-AS1	RP13-578N3.3	CLIP4	LINC00568	PAFAH1B3	GREB1	RP5-1074L1.4	FPGT	XX-CR54.1	RPL36	PLCB2	C2ORF82	AGAP3	PLXNB2	RP11-331K21.1	RFTN1	CNOT2	EEFSEC	HIBCH	CAPN13	TSHR	HSD17B10	RP11-295P9.3	FEM1B	MIR1255B1	CCDC88A	MRPL35	SLC39A7	MSL3	RP11-598F7.6	PRPSAP2	RAB11FIP1	MED21	ZNF215	DEGS2	WDR33	MYO5C	PLAT	WIPF3	ZNF202	NLGN4X	APBA2	RP11-526P5.2	FAM129B	AC019186.1	EFCAB1	ASMTL-AS1	CTD-2058B24.2	GON4L	PRKACB	RP11-334N17.1	RP11-792D21.2	KLF8	GTF2F1	KIAA0247	TMEM41A	NUDCD2	MCRS1	LINC00907	RAF1	LEAP2	PLP1	ANXA1	TAF9B	SNORD3A	CTNNA1	LINC00276	MAP2K1	MYOM1	RP11-80H5.9	NUCB1-AS1	LTBP3	AF196970.3	DCTPP1	DMXL2	SCARNA5	TRIB2	RP11-181E10.3	RP6-91H8.5	CD276	RP11-420A23.1	RP11-844P9.1	LRRC28	ATP2B1	FAM13A-AS1	TAF8	RP11-435B5.4	C1QTNF7	CSF3R	LSM14A	PLGRKT	GPR124	TANC2	TAF15	PNKD	CD99L2	TMEM50B	MARCH2	TXN	RP11-97O12.2	PAK1	TPM3	PCBD2	GEN1	LEKR1	PLEKHA7	PFDN6	TMEM145	C21ORF33	PCYT2	WBP5	TMEM240	MAPK1IP1L	ZNF638	SYT16	MORC2	LMF1	EVI5	ZNF785	EIF3I	TTC26	RNF7	RP11-353N4.8	SPR	AC010127.5	RAVER2	E2F3-IT1	RP11-571M6.8	TUBGCP3	EML5	RP13-143G15.3	RP11-805F19.1	ZFYVE1	THEMIS2	ZNF423	ARF6	CYP1B1-AS1	KIAA1009	RP11-33A14.1	TMEM261	NAA16	ZC3H13	PET112	NCKAP5	FBRSL1	STAG3L5P-PVRIG2P-PILRB	AC139100.2	ZNF212	NIT2	FBN1	CDK5RAP1	LINC00863	GPD2	DFFB	PITRM1	RP5-968J1.1	LPP	ARHGAP25	AC009232.2	ST3GAL4	ATPAF2	AC073333.8	RP1-102H19.8	LINC00630	ANP32E	SPINK8	DUSP26	FAM213B	TULP3	CTC-339F2.2	CLK4	CTD-3049M7.1	COL11A2	SYNPR-AS1	C9ORF9	ZNF605	CTD-3193K9.3	PTPRN2	ZNF580	GALNT16	AC005224.2	RIF1	PTPN23	RP11-13A1.3	REP15	FAT1	FGF17	PABPC1L	CDKN2AIPNL	ERICH1-AS1	SCUBE3	ZNF710	BAI2	RP11-556N21.1	PC	HIF3A	EIF5A2	PXK	RP11-286N3.2	RP11-15M15.2	RBM14	RP11-196G11.2	ARPC3	NUDCD3	LINC00609	VRK1	SNX10	STIP1	LRRC16A	RP11-417J8.3	CTD-2530H12.8	SEMA4F	RP11-111M22.2	TFAP2E	NCOA2	ST6GALNAC5	AREL1	CTC-228N24.2	FAM154B	NDE1	RP11-648L3.2	DNAJC7	CXCL17	SFI1	AC099344.1	NMT1	AC008074.3	RP11-16L14.2	CDH4	SDR39U1	STOML2	CTDSPL2	AKT3-IT1	FAM198A	PHLDB3	LEMD3	TMEM132D	TCF12	ACER3	PEMT	ASCC1	VEGFB	POGLUT1	HIATL1	ID2	RP11-113K21.4	ANAPC7	OTUD1	CCDC101	PRAF2	CRB1	METTL2B	UNC5C	ZNF573	EFTUD2	GPR63	EVC	AC006003.3	RP11-355B11.2	RP11-122K13.14	RP11-673E1.1	MFI2-AS1	SEC23B	SS18	KIAA0556	TTC27	ATP7A	AC003102.3	ZNHIT6	C6ORF99	FAM227A	FGD2	JPH1	CTPS2	COQ10B	C5ORF42	PCDH15	TMEM200A	RP11-268J15.5	ZNF383	UBXN7	UNC80	ZNF180	NAT6	PWWP2A	SHISA4	IRF3	IMMP1L	SH3BGR	MCMDC2	MAP2K2	AC018737.1	HCG27	FAM200B	CSMD1	TTLL9	SPIRE2	SEPT10	AC005062.2	FAM106A	DGCR8	ARHGAP24	C17ORF70	ARHGAP10	CACNB4	NETO1	NINJ2	NT5C3B	EP400NL	MYSM1	FBXO46	AF131215.3	RNF112	ZNF277	RP11-152L20.3	TRNT1	MPP1	RPL27A	EWSR1	PLCL2	RP11-348F1.2	RAPGEF4	RP11-552M11.8	COG3	HS6ST1	C9ORF38	HNMT	XXBAC-BPGBPG55C20.3	RP4-749H3.1	KLHL4	EIF2B3	CT60	MRPL46	RTF1	AC092620.3	ROCK1	OVGP1	MUC6	PAK4	SGCD	RNU1-16P	PLXNA4	ZNF445	SEMA4G	SCN2B	CRY1	H1F0	SLC39A9	PI15	CERS2	WDR70	RP11-180P8.1	ABTB1	MAPKAP1	RNF113A	PUS1	SLC7A9	IMP4	RILPL1	CTC-425O23.2	CBWD3	ELOVL7	KCNH3	WHSC1L1	RP5-944M2.1	CBY1	ZNF706	BOLA3-AS1	PLD5	KIAA1644	MAP2K4	MT3	NDOR1	TUBE1	ISLR	RNF216	MRPL50	PCDH17	CTD-3195I5.1	TMEM39A	LDB2	CENPB	C14ORF166	KIAA1324L	SLIRP	RP4-791M13.4	LINC00672	USP30	VPS25	TET3	CASS4	LINC00338	RBMS1	C1ORF173	RP11-446H18.6	SHANK1	NCOA5	PRKCI	RP11-206L10.9	RP11-125B21.2	DPY19L2	ALPK1	MIER3	RP11-521L9.1	RGS9	PEX10	FAM73B	C17ORF85	ZNF587B	C8ORF44	RP11-688I9.4	C2ORF27A	ASRGL1	RP11-332J15.1	RP11-264I13.2	CTD-2323K18.1	TMEM229B	RP11-446F17.3	ANKRD44	ABCF1	ATP6V0A2	KIF21B	TNFRSF25	PTMA	ACKR4	GLIPR1L1	EPC2	HIF1A	LRRC8A	ZSWIM8	BRD8	ABCB9	MB21D2	RIPPLY2	RXRA	SH2D3C	ZXDC	RP4-610C12.1	THRB-IT1	POMP	PRDX6	TRMT1L	SLC44A2	SMG6	CREBZF	ASNSD1	RP11-397C18.2	TSNAX	LPPR5	ZBTB44	KIAA1875	RP11-473O4.5	KLC2	TMEM87A	DHX32	KIAA0196	ECSIT	IL17RE	RP11-467K18.2	RP11-264B14.1	PIANP	MAPK8	CDK2AP2	TMEM109	SLC30A7	HHIP-AS1	AC012363.4	ZNF282	FH	CEP290	RP11-194N12.2	CECR5	PEX5L	TMEM126A	MED15	NUDT12	ATP1A2	NEK3	PIK3C2B	STXBP6	GBF1	ABHD8	GALNT9	GLG1	ZNF783	MAPK11	ABAT	CMIP	ZCCHC12	MCHR2	FAM214A	AC096574.4	TRMT11	ADO	RP11-144G7.2	FAM81A	RP3-518E13.2	KIF13A	RP11-661P17.1	SREBF1	MZT2A	ANKRD30BL	AC010890.1	CTD-2184D3.6	EIF3M	FUBP3	DBN1	SGSM2	GAPVD1	R3HDM2	C6ORF106	RP11-296I10.3	C1ORF220	RP11-505K9.4	CASC2	CTD-2277K2.1	CWC15	MNAT1	NLGN3	LARP4B	TMEM54	SOBP	PSMB3	DDHD2	OPRL1	MAGI3	RP11-773H22.4	CTD-3037G24.3	PER2	HDAC7	TMEM175	FAM168A	TMEM220	DIRAS1	FAM163A	CTA-445C9.14	RWDD2A	ZNF618	GSTA4	JAZF1	DLST	C22ORF43	GTF3C2	WDR35	GLRA2	MYO1B	UBXN4	ABLIM2	TPRXL	HEG1	ITPA	ACYP2	WDFY3	SACS-AS1	RP3-430N8.11	SLC12A9	CHAC1	SPICE1	RP11-335O4.3	CTB-176F20.3	RP11-379K22.2	SH3BP1	GPAA1	FLRT3	ARHGEF4	ZCCHC3	SLC33A1	GAL3ST1	AC005523.2	RP13-143G15.4	VMA21	RSPH9	RP11-640N11.2	RP11-529K1.3	RANGRF	ZNF304	RP11-486O13.4	ADAM33	CTD-3105H18.16	OS9	MBD2	CARS2	KLHDC10	ZFX	RNU6ATAC39P	RP11-687M24.8	SCG2	CTA-204B4.2	MFAP1	KIAA0754	ZC3H12C	MRPL15	TALDO1	TGFBI	CITED4	RP6-99M1.2	BBS2	RP11-45M22.3	KCNIP1	THAP11	U52111.14	NDUFA4L2	C1ORF123	SLC43A2	DMTN	C1ORF56	ILF2	PTCHD1	TGFBRAP1	OLFM3	RFX7	MESDC1	XBP1	ZNF507	ELOVL5	MLXIPL	UBQLN1	XPO4	OLFM2	RP11-531A24.5	CPQ	COX7A1	FOXP1-AS1	POLR3E	RP11-178L8.4	LENG1	AC005740.5	ZNF69	FAM179B	ZNF525	NALCN	ARHGEF38	C1ORF63	DOHH	WDFY1	RANBP2	RP11-1017G21.5	RETSAT	SOX2-OT	LENG8	LHFP	ADAM28	ERBB3	KIF16B	CTC-484P3.3	PLA2G6	HILPDA	KMT2A	RP4-604G5.1	RP1-167F1.2	RP1-86D1.2	ARHGEF10	RP11-529K1.2	IFT52	MTUS2-AS1	CNTNAP3	MAPK4	RFXAP	FARP1	HCG17	ZZZ3	CHL1-AS2	CORO2B	KIAA1257	RP11-624D11.2	GPR64	SNX14	FANCL	TSPAN18	SLC22A1	CCDC125	CNOT7	EIF2AK1	RBM26	SLC35A3	LRIG2	TSPAN3	THADA	AP000233.4	CDC42-IT1	HYI	RBM19	SEC22A	CALCB	RP11-22P6.2	PRKACA	FASTKD1	RP3-388E23.2	SOCS7	P4HA2-AS1	GPR125	DLEU2	RP11-61L19.1	RP11-517O13.3	ROR2	DNAJC5	MALT1	ACOX3	TBC1D8B	PIGL	FBXO18	NUP93	RWDD1	ZNF131	ZNF133	GPR56	SLC26A10	RNF19B	NNAT	PNN	ROBO3	MCM8	EPB41L2	BTBD16	BCAS3	AHCTF1	SRRM4	AC004692.4	DSN1	WNT7A	F12	AP1S2	DACT3-AS1	CTDSPL	RP11-247A12.2	AC069513.4	COA5	MYO18A	FRAT2	ROMO1	RP11-374M1.3	ABHD17C	L2HGDH	CTD-2246P4.1	LINC00526	SPTSSA	RP11-301H24.4	MRGBP	CHD7	LRRC47	LYRM4	RP11-305L7.6	RNASEK	AZI2	RP11-379F4.4	RAB4B	RP11-45M22.4	MLK4	MLLT6	ALOX5	TIMM8B	CTD-3088G3.8	SYNPO2	LARP4	KDM5B	DESI2	RP11-1026M7.2	RP11-1103G16.1	AADAT	AGBL3	DAGLB	KCNJ3	ERI1	SEC13	TBL1X	PIR	SLC16A3	SCRN1	WTIP	PDSS1	CTB-35F21.1	C16ORF70	BEND3	ZNF503-AS1	PLCB1-IT1	HYOU1	L3MBTL1	TMEM260	SIMC1	PLCG2	RP4-676J13.2	SCNN1D	RP11-803D5.4	RP11-165P7.1	CDH3	PHKG2	GRID2	SNHG5	IVD	TMEM120B	RYR2	UBR3	CDC14A	STAT5B	SP3	ANKRD17	CACNA1C-AS1	PPP3CA	COMMD8	PRPF3	RBM42	TMEM43	UBTD2	CTSB	NELFA	UBE2Q1	AC012370.2	AC012307.3	RP11-227B21.2	RN7SKP96	RP11-714G18.1	ADAM32	GATAD2A	PEAK1	AC079135.1	RP11-540O11.7	RNPC3	PTPN4	FXR1	RP11-793H13.11	FAM151B	TMEM132A	SLC38A1	ARHGAP20	ATAD1	AF038458.3	COL10A1	GOLM1	AC016995.3	RP11-215N21.1	POFUT1	FBXO11	FAM110B	AC016716.2	AC006115.3	SOWAHA	RP11-214K3.21	ARAP2	SCML1	PINX1	CTD-2012K14.6	RP11-297M9.2	MPV17L2	PRKRIP1	AC104699.1	C9ORF153	RP11-334C17.5	RP11-44F14.5	RGPD2	COL4A3	RAVER1	ERMP1	SPATS2	LRFN5	AC018643.4	RP11-552E20.4	RP11-506B6.6	LHX4	PPARGC1B	GRIN2A	RP11-313C15.1	POU3F3	SLAIN2	TNK2	GIT2	PCDHB16	RP11-1191J2.2	RP1-223B1.1	PLCH1	MTA1	RP1-67K17.3	ODF2L	PPP1R12A	RGPD8	C8ORF44-SGK3	CUX2	ADAM11	RP11-103C16.2	RP11-176H8.1	STON2	C1ORF52	HDGFRP3	SETD2	SYPL1	EMC10	ACTR3C	KIAA0195	FAM157A	POMK	MTR	CA5B	CHCHD6	AC007036.4	UNC5B	TSPAN9	DUT	RP11-351M8.2	IK	GALNT10	FGFR1OP	EXD3	DGKI	GPR162	LRCH1	EXOSC7	RAB18	CD84	ZNF81	ST8SIA3	RTBDN	RP11-486G15.2	UNC13B	FAM114A1	RP11-515O17.3	GAD2	GRB10	RP11-547I7.1	NCAPD2	ZCCHC17	CCDC51	MRPL20	FAM115A	ADCY3	ANKRD65	RP11-60A24.3	CTD-2325M2.1	SHISA6	RSBN1L-AS1	TSSC1	ITM2A	AJ006998.2	RP5-902P8.10	CKMT1B	CTD-2007L18.5	SYNJ1	RABGEF1	MCU	RP11-137L10.6	DNAJB11	SVEP1	STX10	CTD-3193O13.11	RP11-54O15.3	DNAJB4	STX7	AF064858.6	AFF4	FOXM1	BAAT	RP4-785G19.5	RP11-452L6.1	NIF3L1	SLC22A5	SMYD4	CDC42BPB	CDK13	CTC-425F1.4	LINC01085	RP11-403P17.5	TXNRD2	INTS2	ZCCHC8	HS2ST1	TCF4	AC017099.3	RP1-146A15.1	EME2	PRRC1	VWA1	C10ORF107	ARFIP2	PDIA2	FAM173B	XIAP	TCTEX1D1	PICALM	TEX264	GSTO2	TTI1	C5ORF64	RP11-474P2.4	SLC17A5	RRS1	NDFIP2	AC091878.1	SPRYD7	EFCAB13	VPS39	JPH4	CCP110	RP11-625H11.1	PNISR	RP4-714D9.2	RP11-81H3.2	CTD-2336O2.1	RAB31	PHAX	ZCWPW2	SMIM7	MAP3K3	GPATCH2L	MEGF8	RP11-843A23.1	GZF1	BBS7	CALCOCO1	RP11-379J5.5	FAM63A	RGS20	UBBP4	RP11-795F19.5	FAM195B	LHX2	SLC6A11	SEC61B	SMAD4	RP1-167A14.2	NUP50	MFHAS1	CCDC93	LRRC4C	FBXW11	KAZN	RP5-1024G6.8	PARVB	RP11-468H14.2	SIN3A	MYO10	HSD17B3	MIPEP	TRAM1	RP13-582O9.5	TMEM2	SLC26A3	CA3	ZNF7	RP11-617D20.1	WBSCR17	MADCAM1	CTD-2254N19.1	MBD5	PRMT3	PCDHB12	DUSP28	RP11-420N3.2	EPHA4	NPTX2	BMP1	RPPH1	C4ORF22	XXBAC-B476C20.14	RP11-495P10.2	IRAK1BP1	NPHP4	VGF	PLA2G7	USP37	FBXO16	NCAM1	RBP2	ATP6V1C2	RELB	HPX	FAM134C	SEPP1	SYT15	NCOA3	CLIP3	ZNF3	PCDHA9	ZDHHC11B	PIK3CD	TMEM134	PPP1CC	HIRA	NAPG	DISC1	SH3BP4	AF131215.2	NKAIN2	RP11-887P2.5	SEC24C	NOL4	TBC1D15	ANKHD1	PHF14	C1GALT1C1	RP11-355I22.7	RP11-357N13.1	TRIM33	U91319.1	BRWD3	TLE3	RP11-613M10.9	DCAF15	NPHP1	ENDOG	IFI27L1	SLC50A1	WLS	LRP5L	CCNY	KATNBL1	PDE9A	PDZK1	SYDE2	PXDNL	GPATCH11	RNF185	LYVE1	RP11-843P14.1	RP4-737A23.2	ZNF830	ZBTB34	TIMM22	MRPL4	KLHL24	RP11-396B14.2	JOSD2	PLSCR1	ST7	B4GALNT4	INO80D	IDUA	CRHBP	C19ORF35	RP11-597D13.9	A1BG	RP11-439L18.2	NMNAT2	DEPDC5	SLCO2A1	RP11-666I19.2	RP11-656D10.3	RP11-15F12.3	PDRG1	NUCB1	CAMKMT	ASPDH	ZNF175	SLC26A4-AS1	DECR1	PRDM11	VAV1	ZC2HC1B	PLK1	U2AF1L4	MAATS1	TXN2	OPA3	SNX9	PYGL	DDX31	AC084219.3	SBF1	PGLS	BTBD8	ST6GALNAC3	C10ORF95	PPP1R16A	MGAT5	RP11-494I9.2	TPCN1	SCN2A	LSMEM1	LRRTM2	AC040977.1	SSUH2	TWIST2	ZNF678	ATF4	BCL2L1	PKN2	MTF1	SPPL2A	RP11-352M15.1	CPXM2	WASF3-AS1	CPM	RPS6KB2	RP11-10J21.4	ZNF630	KANSL2	RPS10-NUDT3	RARS2	KLRB1	BOLA1	RP11-171I2.3	CNOT1	RP11-267C16.1	FJX1	RP11-473E2.2	ENTPD3-AS1	PSMB5	RP11-357C3.3	LINC00299	CCDC113	AC006262.4	AC064871.3	CTC-524C5.2	RP4-665N4.8	CAPN2	RP11-571M6.7	NBEA	RP11-885B4.1	PPP1R21	AC002127.4	AC006277.2	FAM185A	MAPT-AS1	HACE1	SCRN2	GALNTL6	CTD-2024I7.13	TMEM206	GRM1	CCDC92	PTPN7	IL18	C4ORF21	RBP1	HN1L	CHAC2	TSC1	MAPT	SLC38A7	SLC30A6	TMEM255B	NDUFA13	PSMD3	RP11-374A22.1	USP6NL	NUDT4	MRPL49	RP11-849F2.8	PIAS2	RBM8A	RP11-142A5.1	B4GALT5	C12ORF68	RP11-438B23.2	CTD-2196E14.4	LEPREL1	ETV6	UHRF1BP1	CTD-2036P10.3	CTC-507E2.1	LILRB1	TBC1D8	FAM122A	SIDT1	ALPL	CTD-3065B20.3	ZNF398	AL117190.3	TTL	GRM2	SPOCK3	SLC5A11	GSTT2	PSAT1	ALDH1A2	TRIP11	NRG1-IT3	CKMT1A	MED28	WDR36	SNX32	RP11-504P24.4	STXBP4	RP11-470P21.2	C9ORF78	RP11-314P15.2	EFTUD1	LRRN3	RHBDL3	ACTR10	DISP1	FAM229B	CRHR1	UXS1	KLHDC1	RAB15	RP6-206I17.1	UEVLD	IL4R	RP4-799P18.3	RPL30	CTC-499J9.1	CTD-2524L6.3	CUBN	CTC-264O10.1	LXN	SMCR5	BCAT1	RP11-432I5.6	UQCC1	LMNB1	GABRA3	AC018359.3	AC009505.2	KNTC1	DCAF17	RP11-333E1.1	RP11-162A12.2	EBAG9	E2F5	SLC46A3	NUP155	ANKIB1	RP11-17M24.1	TMEM106C	PMVK	RP11-315L6.1	MDGA1	ABCG8	ZNF75D	ARMCX1	MTHFR	BCL2L2	HNRNPM	ARFGAP2	SIRT1	TGFBR2	AL031320.1	RP11-184A2.2	ANKRD34A	VPS26A	ADAMTS3	ZNF461	SNTA1	RGS12	PHC2	MRPS11	RP11-60A8.1	MAPK14	ABCD2	CCDC60	FAHD2B	CYB5R1	AC022154.7	C4ORF32	SHANK2-AS1	CNKSR3	STYX	ALG1	ACVR2B	SAR1A	NSMAF	ATP2B2	TNFRSF10B	PFKFB3	MTMR7	PPAPDC2	DHRS4L2	RPGRIP1L	PINK1-AS	RP11-115J23.1	AC004448.2	PAXIP1	SPOCK2	PTPN14	NOP56	SEC11A	PI4KB	ITGBL1	RP11-363J20.2	RP11-153F1.1	PRDM4	PANK1	FGD5	CBFA2T3	PAQR7	NUDT14	GYS1	RP11-527F13.1	CCPG1	FGF1	COLGALT1	SETDB1	RP11-510H23.1	TAF12	METTL8	CTD-2349P21.9	EYS	LSS	BCORL1	RP11-24N18.1	ZNF521	IRF2	FBXW8	IKBIP	ANK2	TM7SF2	UBAC2	NDUFB3	ZNF677	PYY	C5ORF45	NTN5	SMAD7	CDH13	Z83851.3	AP003419.11	LHFPL3	TXNDC17	SAE1	SIRT5	ZNF592	THEM4	FAM19A5	ANKRD30B	LL0XNC01-237H1.2	MTMR2	ATG13	EIF4H	CLPB	RP11-883A18.3	RP11-74E22.5	MRPL44	RP11-690G19.3	FGFR1	RP11-474G23.1	COL6A6	LARGE	SSR2	CDK12	KIAA1614	PRMT7	CNTRL	TMEM121	RP11-349A22.5	ZNF540	AL161450.1	IGFBP6	AGRN	RNF128	RP11-461O7.1	MT-ND2	BSDC1	C1ORF51	SSTR2	GSE1	TMEM115	RP11-773D16.1	VASH1	FYN	TOR1AIP2	RUNX2	RUFY2	MCUR1	RP11-111A21.1	CDKN2AIP	RP5-896L10.1	WDR78	AQP4	RP4-736H5.3	ADCK5	WWP1	PPME1	TRIM56	GLTPD1	PITRM1-AS1	SLC25A24	TBCE	RP3-508I15.14	ARRDC1	ATF7IP	RNF175	TMEM59	AC006160.5	SERPINF2	TP53I3	DHCR7	E2F6	GGT7	PON2	ALDOB	RP11-745L13.2	KIF15	MFAP3	PPP2CB	PIK3CA	MED1	SIK3-IT1	RP5-1180C10.2	DNAJB2	PNPO	TMEM180	RP11-847H18.3	SYT9	EIF4A3	ID4	NOMO3	RP11-383H13.1	EARS2	POLR3B	SLC39A14	IFIT2	C5ORF55	LINC01006	ZNF800	LYST	UBR2	NOV	KIAA1683	RPP25L	PDLIM2	NUDT16	DENND2A	CHPF	MDM4	SAMD5	RP11-611O2.1	POLR3K	RN7SL577P	SLC5A4	MAPK15	NRIP3	CMBL	MAPK6	ARNT	NUB1	DTNB	RP11-421E14.2	CORO1B	RP4-559A3.7	CHRM1	CAPRIN1	RP11-486F17.1	TMEM164	RACGAP1	NUP188	DCDC2B	DDX39B	LDLR	ARID3B	GALNT3	TDRD6	CLUL1	SLC19A1	ZNF71	CAMSAP3	C7ORF25	ARHGEF37	BCS1L	NGB	ZNF347	FAM126B	ZC3H8	RP11-307P5.1	MMP25	SH3PXD2B	SRSF9	PTCD2	KCTD8	CTD-2337A12.1	ZBTB1	TMEM91	CCDC147	ABCA9-AS1	MED19	ARL2BP	CCDC149	ENAH	RP11-32F11.2	UBR1	CITED2	RP11-1022B3.1	ODC1	TMEM161B	TMBIM6	EFR3A	CCDC84	CD5	SFRP2	MBD3	DARS	TTC17	SIVA1	RP11-44F21.2	RP11-73M18.7	NPIPA1	PDCD6IP	GTF2I	CCNH	NAGLU	TMEM242	LIPG	RP11-432J24.2	IGSF3	TMEM33	FAM171A2	RFPL1	SMPD4	RP1-90L6.2	C12ORF29	SCAMP5	JUNB	G6PC3	CBWD1	RP11-144F15.1	CTD-2666L21.1	THAP4	TRIM44	KCNA2	HCK	RP11-1C8.6	RP11-305F18.1	RP11-314O13.1	DPYD	ATG4A	RP11-127I20.7	GFRA1	TDRD12	AC009134.1	STXBP1	CCKBR	MED12	ZNF490	TMTC2	RPUSD3	MLLT4	DNAH17	RP11-166O4.6	AC010877.1	GOPC	RP11-92K15.1	SLC26A7	MIR4500HG	RP11-150O12.1	FAM129C	CTD-2555A7.2	GRAMD3	TAS2R14	FBXO8	TAOK2	AC006042.7	RFPL3S	ENPP3	AC079779.4	RP1-104O17.2	CTC-559E9.6	ITCH	AC107081.5	CD9	KIAA1430	CD164	RP11-3L21.2	RP11-680F8.4	RP11-412D9.4	RP11-793A3.1	PITPNM3	COX11	CNTROB	AF127577.11	KIAA1737	GIPC2	AC009518.8	TK2	TCAIM	ATF7IP2	FAIM	NIPA1	NME7	SNORD116-25	PIGG	SEC61G	DDX11-AS1	NBPF9	ST8SIA4	RP11-402G3.3	RP11-280K24.4	WDR6	RP11-114N19.3	SH2D4A	ZNF200	MEMO1	MSANTD3	B4GALNT1	CIB1	ACOT6	RAPGEF6	RP11-1275H24.1	RP13-225O21.2	LINC00202-1	ZNF117	PDIA6	TNPO2	LINC00222	SF3B5	WDFY2	GPC6	TMEM9B-AS1	CR1	PIAS4	ENDOD1	RPRD2	EBLN2	RP11-260G13.1	ZMAT2	RASGRF2	PEX13	TSPYL5	TMEM256	PPP2R5C	NFU1	GPR6	DYNC2H1	CTD-2234N14.2	RRP7A	IPP	PPRC1	TOB1	MCEE	SS18L2	CLGN	PPP1R1A	HELZ	RN7SL660P	FLRT1	TRIP12	AC073479.1	FAM178B	BOD1	ARHGEF26	IKZF4	KRBOX4	CHCHD5	CASD1	ELOF1	XK	RP11-77K12.8	RP11-227G15.3	TAB3	FAHD1	LINC00856	RP11-374A4.1	B3GNT4	KCNJ6	PURB	SERPINE3	RP5-1112D6.4	AMOTL1	ICK	DDX18	SNTB2	OSTN	AAR2	C1GALT1	CHST2	LGI1	TMEM231	CACNG3	HTR2C	HSPBAP1	AC020594.5	HCCAT3	FXYD5	EAF1-AS1	IRAK3	AC006946.15	AC010642.1	ACTL6B	RP11-355F16.1	CHST8	RPIA	RP4-794H19.2	C7ORF63	RP11-354P11.3	AC003991.3	SHC1	EPHA3	PKN1	CNN3	URB1	ANKRD20A2	IL6R	AKNA	AL360154.1	SNRPD2	GANC	C2ORF47	ICA1L	CEBPB	VAMP3	PARP16	PCBP1-AS1	AP1M1	CD151	DCLRE1C	CCDC104	GUCY1A3	ICMT	RP11-286N3.1	RECQL5	SNRPB2	AC009499.1	TCERG1L	GRIK5	CIR1	GSTM4	DMTF1	MARCKSL1	EPHA1	KCNQ4	NR2F1	POLDIP3	AC012074.2	CHD2	RP11-813I20.2	GNGT1	LSM6	RYR3	RP11-505K9.1	ANGPTL2	AMN	SMARCAD1	CDK8	DCP1B	FAM135B	ITIH2	TBC1D30	GAL3ST4	RP11-210K20.2	PELI3	SNAPC4	KIAA1279	BBS9	QTRT1	FAM65A	GRIPAP1	LDB3	RP11-982M15.2	SS18L1	RASSF5	TMEM62	RIMS3	RN7SL648P	TLR10	RP11-417F21.1	AC091132.1	SLC12A8	MSN	WWC3-AS1	R3HDM4	CADM4	RBBP7	RP11-622K12.1	CTC-552D5.1	CTD-2280E9.1	TMEM67	AKTIP	ZNF621	RP11-482E14.2	RP11-667K14.5	LSM7	PPP2R2A	GPR55	CRISPLD2	CCNG1	SPOP	RP1-85F18.6	PIGZ	SLC25A34	RP11-262H14.3	TNS1	HTR3B	ZNF789	SAFB2	TRPM2	RP11-966I7.1	PPL	PLXNA2	RP11-497K21.1	EIF2A	CTD-2530N21.4	RP11-489E7.4	HSF5	C1ORF95	NLRP3	PPM1J	PRPS1	UTP14C	ABHD17B	RP11-316E14.6	ELMOD3	AC005042.4	ENOX1-AS1	TBC1D10A	NCOA6	AP3M2	RP1-90L6.3	BCL2L15	GPRASP2	RAPGEF3	FIGF	HLA-A	RP11-697E14.2	GCNT7	SPEF2	AC015987.1	RP11-47A8.5	AC004538.3	TRMT61A	PPP1R36	SPIN4	RP11-670N15.1	B3GALT6	AC002472.1	LRRC37A3	CRY2	NUP85	WDR93	GID4	TMEM108	DNHD1	SBNO1	PSMA4	ZPBP	MAFK	ANO8	ZNF414	DNAJC1	RP11-309E23.2	CTC-498M16.4	PRPF4B	SMARCA1	RP11-727A23.10	RP11-691H4.4	AC104532.4	TUBGCP6	RP11-477H21.2	CTD-3239E11.2	RP11-141E13.1	STX19	GOLPH3	RP11-875H7.5	ZNF420	ITPR1	CADPS	RP1-149A16.12	RNF121	FAM69C	MYO15A	GMEB2	CA13	ENO4	FIG4	ACER1	LA16C-390H2.4	C17ORF104	AL359878.1	RP4-756G23.5	F5	NPIPB8	SLC37A3	ELL	GNRHR	UPF2	SERTAD2	MTUS1	TGFB2	TTC38	RP1-30E17.2	ARID4A	NOC2L	HDDC2	CYP4Z1	MAGEC3	AMMECR1	CTC-347C20.2	RP11-504P24.8	PTPN3	C10ORF68	SH3GL3	NHSL1	PDCD10	RIPK2	CTD-3138F19.1	OGDH	RAB3GAP1	SURF2	RN7SL1	C18ORF8	DLEU7-AS1	HIGD1B	IMPG2	TMC4	CHN2	GABPA	ALG6	IFT27	RN7SL37P	STH	CEP44	SLC10A1	RP11-589B3.6	DMRTC1	RPL41	ELFN1	BNIP2	WBSCR22	UBE2Z	CTD-2535L24.2	ZNF561	TAGLN	CR769776.1	CTNND1	FAT4	AC013472.4	SUPT5H	CCDC168	ZNF667-AS1	OSBPL9	RP11-46C24.7	AP1G1	RP11-184D12.1	FAM86C1	RP11-63E5.6	ST8SIA2	ANKEF1	PHTF1	ZFAND2A	GLCCI1	BNIP3L	LINC00922	RP11-58E21.3	MRAS	MYO19	DBH-AS1	PSD3	C2ORF88	GAS6-AS1	RP11-68I3.11	CTD-2050N2.1	C2ORF62	ANO5	AC144833.1	C12ORF5	MYT1L	RP11-204M4.2	RN7SL443P	CTD-2540M10.1	DDI2	USP2	CTB-161M19.4	RP11-299J3.8	DAB2IP	KDM5C	DYNC1I2	CASP8	IGF2R	SF3B3	LINC00693	CYTH2	KIAA1045	RP11-30J20.1	PRKAG1	CBY3	HAPLN1	RP11-550I24.2	UCP3	LINC00158	AKR7A2	RP11-80H8.4	HLA-DPB1	FGF12-AS3	FBXW12	ANKRD20A4	FANK1	KCNAB1	ZCCHC6	GMPR2	NAPEPLD	RERE	KIAA1211	ANKRD42	RP11-582E3.2	PP2D1	MAB21L3	AC097662.2	RECQL	BNC2	NUDT8	GALM	ZNF506	CTD-3195I5.5	C21ORF119	ZEB2	CTC-273B12.10	TBKBP1	XRN2	RP11-968A15.2	AC009228.1	SNRNP27	ATOX1	N4BP1	CTD-2568A17.8	RPS10	WSCD1	PTDSS2	ATXN1	WDR90	ERMAP	MAST4	GNB3	IFT140	LMO1	RP11-32K4.1	GFOD2	KIAA0232	RAB11B	CAMK4	RP11-389E17.1	RP11-532F6.5	RP11-673E1.4	BLCAP	ETFDH	MYLK4	ARL8B	ITPRIPL2	RP11-247A12.7	ZHX1-C8ORF76	ARMC9	IFRD2	RP4-798P15.3	CCBL2	PART1	RP11-13J10.1	RP11-383C5.7	GALNT2	MKNK1-AS1	HTR4-IT1	GIPC1	RP11-178L8.9	RP11-778H2.1	H2BFM	CCDC81	TMEM143	AQR	RP11-242C19.2	TSN	SUGP2	RP13-539F13.3	RP11-13K12.1	CC2D1A	RP11-849N15.4	FAM122C	LAPTM4A	CHST1	EIF2S2	ZNF623	SEC24B-AS1	KPNA5	THSD7A	C17ORF78	SORL1	VPS13D	ICA1	NPB	KBTBD6	ARHGDIA	LINC00842	CREB3	C11ORF96	ACOT12	RNF26	SNAPIN	RP11-689P11.2	BOLA3	CYB561	KIAA1191	FLVCR1	PRRC2C	RP3-404F18.5	AC079154.1	DNAJC22	ITGA3	SLC7A8	ARL13B	DLD	ULK2	RP11-894J14.5	NPM3	MOBP	RP11-503E24.2	DDX55	PANK2	FRS2	IMMP2L	ALDH7A1	RP11-857B24.5	RIN3	RHOXF1	RP11-302M6.4	RP11-263K4.5	HP1BP3	CPOX	CASP3	BRAT1	BBS4	CTD-2636A23.2	AC004540.4	POLR3H	RP1L1	MIF	RP11-326I19.3	B4GALNT3	PABPC1	CNTN3	YTHDC2	ACSBG2	CCDC74A	TMEM63C	ADARB1	RP13-941N14.1	AP003025.2	MEG9	RP11-562L8.1	CTD-3149D2.4	RAMP1	LSR	RP11-449H11.1	HCFC2	NGEF	STAU1	DCBLD2	BBX	SRSF4	RP11-665C16.5	TOLLIP	SMC5	TRMT61B	POLR1B	METTL18	CTB-174D11.1	IFT74	CTSS	KLHL23	IFT172	KAT6B	RP11-538P18.2	IQCA1	PNPLA3	CDH10	UGT8	SAMHD1	SEC16A	TRIM24	RP11-758M4.4	SNAPC2	SLC41A2	RP1-283E3.8	ASIC5	TELO2	ZNF169	SNAI3-AS1	ZFYVE27	MT-ATP6	FMNL2	MT-ND5	AC008937.2	RPL38	CSNK2A2	ZNF846	RP5-1028L10.1	ACOX1	SDCCAG3	ADAMTS9-AS2	IRF2BPL	MYO15B	CSNK2A3	BCL7A	AP001172.2	CTA-221G9.11	MRPL1	RP11-227G15.8	ANKRD45	KCNMB1	FAM160A2	IGF1R	RP11-713C5.1	HR	GSG1L	TMEFF2	ZNF354C	SELE	FERMT2	NFATC2IP	RNF38	LIPC	CTD-3118D7.1	USP8	ATF1	IRS1	LAMTOR3	KIAA1328	TPPP	SNHG15	TSTA3	FAM206A	CYTH1	VWA8	RP11-215A19.2	FAM189A1	ZNF385D	C6ORF118	PRKCDBP	ATF6	FUCA2	ERGIC2	PSPC1	PBX3	NKAPL	TMEM191C	CTD-2234N14.1	MED11	RNASEH1	ZHX1	PFKL	LYPLA1	ATP11A	CDYL2	SGCB	CEP250	TRMT44	TBC1D4	LINC00984	TYW3	KCNJ13	RBFADN	UBTD1	CCDC71L	EBF4	RP11-344P13.6	RP3-476K8.3	NUDT18	MED29	FAM13C	HMGA1	ZNF534	CCDC112	SAMD1	HSD17B8	FREM1	FAM98A	GPR20	SSH2	CCNI2	IMPDH2	STK11IP	TOLLIP-AS1	TMEFF1	AC093843.1	LEPR	CRADD	WDR73	CHPT1	R3HDM1	RN7SL239P	LMX1B	CBX6	TIAF1	CTD-2572N17.1	LANCL2	PHLDA2	RASSF3	TMEM155	C15ORF26	RHBDD3	ATXN2L	DNM3OS	ZFP69B	STXBP2	AC009492.1	LRRTM1	AC006369.2	RP11-117L5.4	ZBTB37	AKAP13	C4ORF29	RP11-304L19.1	SHQ1	LINC00152	IGF1	UNC50	TARS2	KCNV1	ELAVL4	PLEKHH1	FEN1	KLRG1	LINC00685	DUSP16	DNAJC6	RP11-284F21.11	PLCD4	TTC12	GRAMD1B	PCDHA12	TRAPPC2P1	SOCS5	EEPD1	CTC-429P9.5	SMG9	SLC22A13	LIPE-AS1	ARHGEF12	TNS3	KIAA1919	DHX34	MXRA7	STK38	HPN-AS1	CTPS1	LINC00327	SPATA21	RBKS	SLC7A14	ESF1	ATP2B4	SMAP2	PPM1F	RP11-434C1.1	CP	AP000473.8	CHSY1	CTD-2555K7.2	AC013472.3	DCAF13	THEM6	MVB12B	RP5-956O18.2	COG4	PCBP2	RP11-760H22.2	AC004069.2	RP11-375A5.1	TPM2	TPGS2	RP11-439E19.1	NT5DC2	AMDHD2	LYSMD3	PLN	CTC-349C3.1	MRPL11	LASP1	PREX2	C5AR1	TSEN2	ADPGK	PGPEP1	LTBP1	KRR1	ACOT4	LNX2	CELF3	RN7SL721P	PRR7	TRNP1	INTS1	TGFBR3L	C1QTNF6	RP11-847H18.2	XRCC4	USP5	PPM1K	SCN3A	AKAP12	AK2	HSPA12A	NOX4	RNF111	NARFL	RP11-51M24.1	TMEM68	SEC31A	UTP11L	SPTLC2	NOS1	AC023490.1	FOXK2	LINC00886	RP11-322F10.2	CTD-2561J22.5	KIAA1462	SNRPD1	TULP4	SAR1B	AMPD3	NMRAL1	RP11-295M3.2	HELQ	DIAPH1	RP11-766F14.2	DUSP10	TRIM36-IT1	TRPC6	RP11-2B6.3	RP11-3D4.2	AC093415.2	CKMT2-AS1	ERMARD	HPRT1	PRR14	ARPC1A	TMED1	RP11-750H9.7	AC092168.4	VTI1B	RND2	ALKBH3	TSPAN11	CGNL1	LRRC73	VIM	CTB-129O4.1	PCED1B	CCDC40	RAI14	TNFRSF4	SLC2A9	RP11-47P18.2	SHF	ITGB5	RP11-115H15.2	FSTL3	FBXW5	PPFIBP2	CTD-2049O4.1	CHAF1B	PRC1	DDX19A	SAFB	ESCO1	MAGEE1	CTD-2314B22.3	C5ORF24	ITPR2	KREMEN1	CPSF2	POLDIP2	GSTCD	HNRNPH3	ZNF121	RP11-782C8.2	TAPBPL	ZBTB49	RP11-3L8.3	DHRS7B	SNX24	PER3	MAPK1	CTC-207P7.1	EDEM1	MED14	GLS2	PTCD3	XPO7	FADD	MANBA	SUPT16H	DNAH12	PTPRS	PTPDC1	ADAMTS1	PGGT1B	PALB2	CREM	IGIP	AK4	RP11-287D1.3	PDCD1LG2	AP006216.12	PLA2G5	RP11-458N5.1	GFAP	TOB2	LINC00390	RP11-136H19.1	RP11-372E1.6	ORMDL3	NSUN4	RP11-390E23.6	CTD-2525I3.3	ZNF615	SIRT6	APH1B	RBBP4	CD247	YARS	GADD45A	RP11-415J8.5	DDX3Y	LMBRD2	UBE2T	ZBTB17	RP11-669M16.1	ALMS1-IT1	PLA2G16	RP11-290F24.3	RP11-30K9.5	AC002064.5	SCN4B	DDX20	MED31	IQCE	CLCN4	SAMD8	TMEM213	LINC00578	KIF24	CDYL	ANKRD55	CSRP2	TRAFD1	PVRL2	SKP2	ZNF737	DST	FRG1B	POR	NLRC4	APCDD1L-AS1	MFSD5	RN7SL485P	MON1A	KIF27	SLC6A6	CCNL1	RP11-286E11.1	MFSD11	PKD2	BIVM	RP11-165J3.6	THNSL1	PPP4R4	ITGAX	EXOC3	TOP3A	PITPNA	KPNA6	AC008174.3	RP11-124B13.1	TMEM80	RP11-493L12.4	CYP4F35P	RP11-469N6.1	RILP	CTB-180C19.1	TMEM14C	C10ORF32	ZNF154	TSPAN31	ADSL	CTD-2536I1.1	OSBPL8	RMRP	IFNGR1	IQCG	POLR1D	TRPC5OS	RP11-376M2.2	GPER1	C3ORF20	OPLAH	TBC1D19	RP11-21L19.1	RP11-436D23.1	FAM69B	SYNJ2BP-COX16	PCDH1	MZF1	RP11-214N9.1	BUB3	SOX4	KATNA1	ADCY10	CATSPERB	FAM20B	SLC6A1	DGCR6	TPP2	TRAF3IP2-AS1	MSRB1	ATP13A5	RP11-560G2.1	AK8	INPP4A	PDCD7	CHRM3	CTD-2054N24.2	GNS	LINC01059	SPAG16	EPB41L4B	CYB5R3	RP11-334E6.12	PLEKHS1	FBXW7	ISG15	COQ10A	CCDC61	ZNF778	STX2	AMMECR1L	ZNF100	C1ORF53	C15ORF41	STX6	CD55	ADAM9	PTPRU	MYH14	ZDHHC9	RADIL	RNF138	AKAP8L	LA16C-395F10.2	FBXW2	RP11-328C8.5	RP11-420K8.1	RP11-770J1.4	AC079305.8	CTD-2013M15.1	ADAL	WWC2	NFIC	ZNF669	CC2D2A	CDC42EP4	FAM212A	RP11-252P19.1	MED7	RP11-651P23.5	RP11-446E24.4	CTD-2013N24.2	AC006460.2	CTD-2555O16.1	BRF2	MFSD8	NPSR1-AS1	METTL5	EXTL3	PPAP2A	TLK1	CTB-78F1.1	NUF2	RP5-964N17.1	BAG1	TMEM97	ZNF182	ALKBH1	RP11-701B16.2	MPZL1	LINC00266-1	BACE1	ASH1L	CSNK1G2	RP11-56B16.5	CTB-25B13.13	SERINC2	NIPAL1	SDR9C7	LTK	PANK4	HYAL2	CCDC71	HTR2B	MRPS33	LSM10	DYRK1A	LINC00972	ASPHD1	GAS7	TMEM140	STK32B	AFAP1L1	CXORF24	NDRG1	CADM1	RP11-361H10.3	AC004076.9	AC073254.1	PRKRA	DEF6	PPP1R26-AS1	NFATC2	AC004112.4	BMS1P20	PSMD1	NFAM1	RFXANK	SNHG6	RP11-158M2.5	UBAC1	HCCS	RND3	INF2	ERCC3	MPP6	ATXN3	WDR12	ZNF106	ZNF662	SPATA33	NEK10	PTPRZ1	RP11-849H4.2	KLHL9	SCCPDH	KIAA0895	KISS1R	TP53	SOX2	ALS2	DPY19L4	SLC30A5	COL25A1	RP5-1159O4.2	CNGB1	AC104655.3	TMEM60	ANKRD37	KIFC1	SEMA6C	MTM1	IFT81	NNT	NEU1	AC145123.2	NPR2	TGIF1	RP11-203J24.9	RP11-4C20.3	ALAS1	AP001347.6	CTD-2537I9.12	SNHG3	SLC16A2	THRAP3	LINC00534	TRIM16	ALMS1	EHMT2	VAMP1	ZNF83	INPP5E	MICALL1	CASZ1	TMEM44-AS1	ZBTB40	IMPAD1	RP11-629O1.2	HERC2	RP11-353B9.1	KIAA1033	REL	CEBPG	RP11-1M18.1	RP11-675M1.2	AHNAK2	ARID3A	MARK4	CACNA1B	CDC6	TRPC4AP	TSEN34	RP11-794G24.1	CCRN4L	TUBB8	ABCA5	PARP8	MAF	RP11-739N20.2	TBC1D14	UVSSA	NKAIN4	TMEM150C	GPC1	CTB-43P18.1	RP11-337L12.1	MEIS1	MTERFD1	EIF2AK3	COPS3	RP11-285J16.1	FLI1	PNKP	RP11-618P17.4	AC068490.2	C19ORF73	MARK1	RP11-161M6.2	THAP9-AS1	AC007246.3	RP11-41O4.1	MYBPC1	PDGFRB	SUGT1	ZC3H12D	MIR600HG	CLUAP1	THUMPD1	SZT2	ASH1L-AS1	RP1-1J6.2	ZBTB22	TSGA10	VEZT	ZKSCAN8	RP11-138A9.1	EXOC4	FAM120AOS	C6ORF226	EMC2	AC068286.1	HTR3E	PSMA6	CTC-420A11.2	RP11-192H23.4	PM20D2	ARHGAP1	ACADVL	CNDP1	MTUS2-AS2	AC092661.1	SFMBT1	EIF4G3	NRBP2	SMIM4	APPBP2	RBCK1	ZNF155	RECK	CCDC180	AC026740.1	TUBG1	ASGR2	GBAS	RP11-57H14.3	CNNM1	C3ORF52	SLC25A48	CTD-2031P19.5	BAD	RP11-638F5.1	RP11-274B21.9	CHMP5	RP11-108P20.1	RP11-423H2.3	SURF6	PTK7	NRIP1	TYW5	EAPP	PTGIS	AC079610.2	C2ORF49	RP11-351I21.11	FAM90A1	FAM219A	SULT1C2	PFDN2	KCNC1	CTC-340D7.1	MRPS2	GRIN2C	ERN1	EIF4E1B	AC010975.1	ACOT9	ABCB10	MICU3	GATS	LNX1	AP001816.1	SLC9A1	GOLGA2	ISOC2	AF064858.11	SEC14L2	SLC39A1	TDP1	PRED58	ELK3	FAM196A	CTD-2528L19.4	CUTC	LINC00948	SLC25A20	MEF2C-AS1	GPN2	TMEM25	RP11-1055B8.7	RP11-142O6.1	RP11-98D18.1	RABGAP1L-IT1	SMIM1	CTSH	RP11-438J1.1	TMEM216	SMAD5	KLHDC4	CFP	ADAMTSL3	C12ORF43	RP11-594C13.1	AC011625.1	RP11-556O9.2	RP4-583P15.11	HEATR1	PTPN1	ARHGEF26-AS1	YAP1	RP11-637O19.2	C19ORF18	CTC-254B4.1	DNAJB13	THAP1	RP11-283I3.6	DCLK3	RP11-485G4.2	PGD	XXYLT1	TPST1	GALNT11	BSN	PCSK6	ABHD3	RP11-154H12.3	TNN	CCDC148	PCDH12	LHPP	WNT5B	BRCC3	INO80B	FSIP1	PCCA-AS1	RP11-671P2.1	AC007880.1	PPP4R1L	RP11-397O4.1	RP11-680F8.3	COL5A3	DTYMK	SDF2	AC005537.2	CCZ1B	AQPEP	NKTR	CTD-2371O3.2	NADSYN1	RP4-601K24.1	CTC-453G23.5	NFKBIL1	ARL8A	LINC00087	CYB561D2	RP3-380B8.4	SDSL	DACT3	FUBP1	CREBL2	AC133528.2	MED13L	BTN3A3	LYRM7	NRXN1	RP11-264B17.2	FUNDC2	SEL1L3	GTSCR1	QPCT	FAM20C	POLR1C	RNF180	LINC00958	MITF	ALPK3	SUZ12	GDPD5	PARVA	ZNRF3-AS1	GTF2IRD1	RP11-344B2.3	DFNB31	KAT8	ZNF781	SPTB	PABPC4	RBMX	RP11-145P16.3	ANKHD1-EIF4EBP3	MIR4453	AF165138.7	TMEM125	IL5RA	RP11-973N13.4	AC007375.1	SNX33	ARHGAP33	FUZ	AC096559.1	PRELP	RN7SL521P	CD300LF	EIF6	RP1-168L15.5	ESYT2	RP11-307C12.12	CA4	CPPED1	B3GALNT2	HMBOX1	AC003005.4	PPP1R14B	SRD5A3-AS1	ZNF773	PPP6R1	PTK2	SH3KBP1	AF064860.5	SLC16A7	HERC1	RP11-235E17.4	CHCHD4	ANKRD10	COL4A1	STARD3	HSA-MIR-8072	ELOVL6	CTC-444N24.6	IFFO2	LINC00504	SLC2A4RG	RP11-713N11.4	TFPT	TOPBP1	ZBTB38	LINC00501	GS1-179L18.1	FAM162B	NXT1	SOCS6	RP1-317E23.3	RP11-255M2.2	RBM44	ZNF610	STK3	SNED1	ZNF397	PDK3	CCDC96	RP11-304M2.5	PEF1	WARS2	CAT	TMEM38A	RP1-20N2.6	SDCCAG8	BID	MAP3K13	MAP3K14	CARM1	FBP2	RN7SL164P	RP11-15A1.2	GRIA4	CNOT4	SIL1	WDR7	IL5	POLK	CTD-2583P5.1	NRG1-IT2	ITPKC	BRPF3	PPP1R12B	RP11-867G23.3	FGD3	PRDX4	RBM47	TEX30	FAM226B	TAS2R10	EPB41	DTWD2	NUAK1	DENND5B	RP11-75C9.1	ATP12A	SAMSN1	FAM46A	MRPS23	GLUD1	KIAA0922	GAB2	PGRMC2	RP11-644C3.1	TGM1	RN7SKP151	TAS2R13	DDX10	VPS52	C1ORF43	RP11-64P14.7	SLC10A7	RGS2	CTC-459F4.1	CTD-2228K2.5	CNTD1	RNF114	PWRN1	HSD3B1	ZMIZ1-AS1	ZSWIM4	MXD4	RP1-228H13.5	NUDT11	RP5-1006K12.1	ARMCX5	CMPK1	STEAP1B	RP11-214K3.24	RP11-17A1.3	PGS1	APPL2	RP4-665J23.1	CCDC42B	XPC	TMEM144	UBE2F-SCLY	CDK7	PAFAH1B2	LAMA5	SNORD116-20	SIDT2	CACNA1A	CTC-501O10.1	RN7SL565P	OLFML2B	STOML1	GALNT13	COG6	WDSUB1	FAM43B	TMC6	PTPRC	AC027763.2	MYO9A	TCTE1	DGKB	ASNA1	PRKDC	CTD-2143L24.1	RP11-353M9.1	CMC2	SOX6	RP11-613D13.5	RP11-108O10.2	RP11-761I4.4	GRM4	RP11-886D15.1	RP1-257A7.5	CTD-2576D5.4	RGL4	THSD1	RP11-87E22.2	HHIPL1	RP5-865N13.2	GDNF-AS1	GALNS	PECR	RP11-549J18.1	MAZ	EXOC2	SMARCAL1	CTC-459M5.2	RP5-903G2.2	FGFR4	MTPAP	STX5	MBOAT2	GTF2H1	AGPAT3	DAPK1-IT1	TOB1-AS1	RP1-151F17.2	ZSCAN9	RP13-439H18.4	PRKG2	GRB2	RP11-658F2.8	IPO9	NALCN-AS1	TOX3	SLC35G1	SP140	KPNA2	LINC00240	RAB3GAP2	RP11-85G18.6	DMGDH	AP001055.6	AC104135.3	UFM1	SAMD3	RP11-341G5.1	RP11-343C2.9	SF3B14	CSRP2BP	JDP2	ZNF345	RP11-6O2.3	BEST1	NSMCE1	MUC4	RP11-416N2.4	SAPCD1-AS1	GXYLT2	CELSR3	TAF4B	FTO-IT1	AC093673.5	SCAMP2	NLGN1	TIMM10	PROM2	GS1-18A18.1	RP11-406H4.1	RRP12	YPEL2	RP11-248J23.6	AB015752.3	RP11-186N15.3	RP11-171I2.5	RP11-152K4.2	RP11-554F20.1	RP11-426J5.2	RP11-375B1.3	RP11-213G2.2	RP11-705C15.5	TXNDC12	PPM1B	AF127577.10	GIT1	ST7-AS1	GSTZ1	ARAP1	RP11-478K15.6	ZNF41	HNRNPLL	RP11-307C19.3	SULT1A1	AC006004.1	PEX7	TP73-AS1	FNDC3A	RHOV	MRRF	BATF3	RNF157-AS1	FBXO36	IER5L	HNRNPH1	PPP2R2B	RP11-337C18.10	EHHADH	CTD-2130F23.1	BAIAP2	PAG1	IGFBP2	AHNAK	C2ORF68	FAM177B	AC010976.2	GNA13	PRDM10	TMEM254	HNRNPD	RP11-392O1.4	LINC00343	GLI4	PRPF38B	BRD1	INHBA-AS1	NUFIP1	SPIN4-AS1	MED9	RXFP1	AC105402.4	IP6K1	CCDC85A	FAM217A	SCN1A	FAM71D	RP11-439H8.4	RP11-466F5.8	MUSK	RP1-267L14.3	YIPF5	RP11-73G16.3	KCTD9	ZNF281	C22ORF39	TPST2	FAM174A	LINC00444	DNAJC4	ESYT3	H2AFY2	KCNJ14	ZC3HC1	SRCAP	MAU2	FAM98C	RP11-10K17.6	SNX29	LINC00901	TAS2R30	RP11-706O15.5	RP4-544H6.2	RP11-446N19.1	PAMR1	PCBP3	RP11-228B15.4	CCDC170	LIMK2	ZNF471	KLHL11	ADAM21	RP11-1129I3.1	C16ORF62	AC004463.6	FGF5	GPC2	GPR1	PSG11	C14ORF182	SHROOM1	FAM117A	PSME3	MED24	TAZ	DDB1	CCDC173	RP11-482E14.1	MARCH11	ZBTB8B	RP11-481A20.11	CD14	ASB8	RBM15B	SPESP1	AGPAT5	LDLRAD3	GOLPH3L	ZC2HC1A	PEX19	SLC51A	ZNF354B	ARID1B	USP38	AC087501.1	PICK1	KIAA0513	AC104820.2	NEDD1	CEP152	CDV3	XKR7	POU5F2	DGUOK-AS1	TNFRSF19	RGPD3	LINC00476	LDHD	RP13-514E23.2	RGL3	RP11-398E10.1	PELP1	CRYL1	ICAM5	RP11-676J15.1	GCNT1	AF146191.4	RP11-70F11.7	AC016644.1	GNA11	POLR2J4	RP11-611E13.2	NDRG3	ZNF568	RN7SL775P	CAD	RP11-15B24.5	RP11-225H22.5	U2AF1	LINC00094	ZC3H7B	MDM2	RP5-1107A17.4	CTD-2587H24.5	RP11-298I3.1	MLLT1	CCDC122	IGSF10	SQLE	GPATCH1	GNPAT	RP11-944L7.4	PI4KA	AC073218.1	RP11-345P4.9	ZCCHC4	ZDHHC7	RP11-20I23.1	XXBAC-BPG154L12.4	TOR1A	NPNT	RN7SL2	CTC-503J8.4	RP4-562J12.2	PHTF2	SCFD1	C1ORF132	GPR89A	SERPINB6	DDAH2	C19ORF47	PEBP4	TBC1D17	RP1-137D17.1	ZNF23	IFI16	RP11-78O7.2	GPANK1	RP11-697N18.4	SDK1	ZW10	LINC00883	LUC7L	PPA2	RPS10P7	ZSCAN5A	SPATA5L1	CDK10	PROSER1	RTN4IP1	GTF2F2	PAPPA	CTB-133G6.1	AKR1E2	SLC7A6	CORIN	IGFBP5	TAF10	TFB2M	GRASP	RP5-1103G7.4	FAM135A	RP11-255H23.4	NOB1	RP13-192B19.2	LENG8-AS1	THPO	NPEPL1	NYAP2	LINC00284	KDM5D	FBXL22	RP11-690J15.1	MRPL12	AC019117.1	IL1RAPL1	DXO	FAM222A-AS1	JAKMIP1	RP11-449J1.1	HNRNPUL1	DCTN4	GCLM	RP11-115N4.1	TSPAN17	LIN52	SPTBN4	RP11-76N22.2	LRRC24	SDHC	ARMC2-AS1	NUP133	RP11-34P13.13	RP11-860B13.3	RP11-256P1.1	YRDC	FAM21C	RP11-116O18.3	USE1	RP11-797H7.5	LINC00263	RP11-159D12.5	SREBF2	ZNF76	KHSRP	MAML3	MEGF10	RP11-20I20.2	MLEC	LRRD1	RP11-192H23.5	NTN1	POMGNT1	RP11-171I2.4	RP5-1057J7.6	MTMR14	DDX11	HLCS	RAC2	RN7SL364P	B4GALT7	ZBTB10	AC018730.1	BDNF-AS	TMEM168	SLC1A1	SEPT3	DGCR10	PLEKHA5	RP11-742D12.2	PPP1R8	ALYREF	LINC00115	TGS1	NPHP3-AS1	DAAM1	FAM228B	AL139099.1	CECR2	TC2N	RP11-563M4.1	SNRPA	RP11-554A11.8	IL17REL	SNRPA1	TEX2	AP2A2	MTBP	CTD-2005H7.1	RP11-463I20.3	DFFA	RP11-258O13.1	RP11-332O19.5	NUDT1	CD53	C7ORF55	P2RX4	RP11-15M15.1	RP11-549B18.1	KHNYN	DUSP4	CARNS1	NTNG2	DENND3	RP11-95O2.5	CLCN7	RABGGTA	RP11-793H13.3	SKIV2L2	MAP3K1	USP25	RP11-202D18.2	DOCK4-AS1	MVP	TPD52L2	NDUFA10	RP11-408A13.4	FYB	ZGLP1	GOLGA6L4	CTC-436P18.1	GPR176	TMEM98	CNBD1	PCDHB7	CTSV	OPHN1	ST3GAL3	RBM25	FAM107A	DTX2	HPN	RP11-428F8.2	LPAR1	RNU6-729P	CEP128	OBFC1	SDCBP2-AS1	RP5-867C24.4	RP11-100L22.2	HECW2	GDI2	RP11-171I2.2	WNT3	POLM	CCDC34	LINC01001	RP11-169E6.1	SLC30A8	ELMSAN1	SMCHD1	BRD4	TNFSF9	DHX35	PROX2	SOAT1	CNKSR1	CTD-2647L4.1	ZMYM1	RP11-83A24.2	STK17B	PRRG1	MKS1	SLC16A6	NUP43	WNK3	RN7SL674P	RP11-266L9.5	NLGN1-AS1	DHX58	CBX4	PHF7	SART1	PNPLA6	COMMD2	TAF3	SREK1	EHBP1	ADAM23	UBXN2B	AC097467.2	HIBADH	WDFY3-AS1	LRRC4B	RP11-575A19.2	RP1-225E12.2	HSD11B1L	DBT	KCTD16	RBM4	NWD1	RP11-864J10.4	RNU1-146P	GAL	RP11-431D12.1	ZCCHC14	RTDR1	RP11-295P9.8	RP11-451B8.1	NAV2-AS1	RHNO1	SDHB	SMKR1	NPFFR1	ZNF524	RP11-146F11.5	IFITM10	CTC-218H9.1	PHF16	TBC1D28	FAM76A	RP11-395B7.7	CTD-2545M3.8	GPR37L1	TIMM9	RP11-320N21.2	RHEBL1	SHKBP1	ZNF227	PTCHD2	SCRT1	CCDC146	FAXDC2	RP11-159M11.2	RNF152	RABIF	CRHR2	MLF1	LINC00265	SLC38A9	FRMD5	NTRK1	RP11-715J22.2	TUBB2B	RP11-350F4.2	CTD-2215L10.1	CCNB1	CTC-344H19.4	PDSS2	SP110	RP11-563J2.2	UBE3B	CLDND2	CTD-2583A14.9	LGALSL	BPNT1	MOCS3	AC004257.1	HDAC8	VPS36	LYPD6B	RP11-166B2.3	RP11-603J24.17	RP11-301H24.3	RP11-1035H13.2	GFER	DPP4	KCNA5	PDIA5	UBE2W	COPS7A	DNAJC27-AS1	TMEM55A	AACS	UBA2	ZNF644	KLHL41	ORC4	BCKDHB	RNF157	ZDHHC24	PQLC1	ORC3	B3GALT4	CPO	RHOA	CSMD3	CH25H	DAPK2	CNFN	POMT2	CPSF7	KCNA4	LRRCC1	RN7SKP16	RP11-85O21.2	ZNF555	THOC2	CLIC2	ACTA2-AS1	AGBL4	ZNF670	GID8	SLC25A26	IDE	UBA6-AS1	RIOK3	DIO1	ACP2	ZNF319	HSA-MIR-490	PLCB4	PPP6R2	CTD-2066L21.3	AC008269.2	MTX2	HDAC1	MT1X	CTD-2231H16.1	SYK	PTPLA	PLS1	C17ORF59	SIGLEC10	INO80	AKAP11	IL11RA	KBTBD7	GLCE	RSRC1	KAT5	AC007228.11	PCNT	RP11-273G15.2	CUL4B	EXOSC8	ATRX	AC004054.1	RP11-133F8.2	RP11-38F22.1	RP11-116N8.1	PARP4	RN7SKP76	PHACTR2	AC119673.1	NPL	AC017074.2	ZNF746	IREB2	RP11-46A10.5	MORC2-AS1	RP11-304F15.7	RIT1	AC003002.4	RP1-249F5.3	IRF1	AP5B1	RP11-386G21.2	RFT1	RB1	SHANK2	RP11-557H15.3	RP11-75C10.9	AD000090.2	ERCC2	GNB2	FKRP	KLHL36	PTOV1	MEG8	PRH2	B9D2	AC015933.2	RP11-508N12.2	SLC17A6	ZNF566	ARHGEF7	SCARNA2	RP11-56G10.2	CCNDBP1	TMEM222	MTMR12	GMDS-AS1	ERCC6L	NHLRC2	PALMD	GLA	IGFL4	PMF1	SFR1	FAM188B	LRP11	EXOSC6	RP13-1032I1.7	GALK2	PSME1	MOXD1	MCF2L-AS1	AC091729.9	LINC00623	LRP2	GNG13	GPR26	RP11-439E19.7	RP5-1120P11.1	LINC00505	RFX8	RP11-702L6.4	POP5	IKZF2	ARHGEF6	FLG-AS1	RNF167	GTF3C5	CNIH3	STX3	AP1B1	FNIP2	C11ORF80	TWSG1	ZDHHC12	CTC-353G13.1	RP11-474G23.3	RP5-894A10.6	CTD-2006C1.12	RP11-664H17.1	DTNBP1	RP11-53B2.6	RP11-508N22.12	RAB20	HBEGF	RP11-1072C15.4	HECW1-IT1	BCL11B	RP11-620J15.3	EPHA10	EIF4B	MCF2L	RP11-95D17.1	C12ORF60	RP11-403P17.3	GALK1	HCRTR1	AC005235.1	CTD-2192J16.22	PLOD2	SLCO4C1	PVRL3-AS1	MTMR8	CYP26C1	PRRT1	EFCAB14	CBLB	ADCK3	GLTSCR1L	MPHOSPH9	RP11-84A19.4	PNPT1	NTN4	LIN7C	EYA2	STAT5A	SKIV2L	RP11-525K10.3	RP11-612B6.2	TMEM235	AL646016.1	RP11-142C4.6	RP11-134O21.1	CTB-31N19.3	RP4-800F24.1	DGCR9	TGDS	CACNA1G	SLC11A2	PPIL4	SH2B1	PPP2R5E	ZNF18	RP11-384F7.1	ZCCHC18	LACC1	RP11-181B11.2	CLUH	CHD8	STON1-GTF2A1L	SLC25A15	PTPN20A	RTCB	RP11-295K2.3	RP11-351M16.3	RP11-685M7.5	A2ML1	NAPRT1	RP11-23F23.2	GCFC2	EDC3	RP11-295M18.2	PRIM1	ZNF211	AC138969.4	RP11-57H12.5	DOCK9-AS2	SPI1	RP1-240K6.3	RBFOX2	RP11-154D17.1	WDR88	NELFB	FYCO1	PRSS12	CRYBB3	ZNRD1	GART	AC018878.3	RP5-836J3.1	COL9A3	BMX	TMED8	RP11-493L12.5	FSD1	PGLYRP2	TEKT5	TMEM257	ING5	WAPAL	POLA2	HGSNAT	SPTBN2	RP11-142A23.1	RBM22	ZNF418	NUDT9	RP11-29G8.3	B4GALT6	CTD-2555I5.1	KLHL35	PLEKHG4B	SLC38A10	INPP5K	CPT1A	RP11-31I22.1	TMEM170A	IFNAR1	FHOD3	RP11-51J9.6	SYN2	RP11-21B21.4	PCCB	ACSL5	C5	KCNG2	AC007386.2	PPP1R35	RP4-784A16.5	PPIL2	CPEB3	RP11-91A18.4	CTC-471J1.8	CCDC148-AS1	NXPH2	NCKAP5L	INPP4B	MRPL42	RP11-290F5.1	CDO1	PIGB	MND1	HTR7	LINC00846	RP11-3B12.1	AL645728.1	CTD-2147F2.2	GLRA3	CEP19	TSIX	RP11-67M9.1	ZNF518B	RPS3	SNAP29	SLC24A4	SLC37A1	RP11-798M19.6	TOP1MT	RPP21	TP53BP2	SLC43A1	XXBAC-BPG55C20.7	TAS2R19	PNOC	ZNF384	HIST1H2AC	AC006262.6	DSCAM-IT1	AC015923.1	AJ009632.3	RP11-215G15.5	CTD-2165H16.4	KB-1299A7.2	RAB24	RP11-356C4.5	RP11-87N24.2	RP11-1018N14.5	HADHB	COPB2	LINC00571	RP11-770J1.5	RP11-53O19.1	ANKS6	AIDA	SETD4	NAT14	ABCF3	CD200	SDK2	AC002117.1	SPPL2B	ECD	RP11-553L6.5	BAZ1B	ILVBL	PUM2	B4GALT4-AS1	PRRG3	MAP2K7	SERHL2	RP11-298E9.6	ZEB1	EAF2	RND1	CAMK1D	PEX26	RP11-13K12.2	RP5-1050D4.3	OSBPL5	SLC25A53	RP11-302F12.10	AC005841.1	TIMM8A	SNX18	ALDH2	PSPH	EFHC1	GNAO1	ARL5C	RP11-710F7.3	CTC1	RP11-680F20.4	UBE3D	LRWD1	ZNF841	RARG	ZNF395	INSC	KLHL32	SLC7A11	RP11-1105O14.1	ZNF510	C3ORF17	ACSS2	METTL20	TMEM107	MECOM	WDR49	RP11-265D17.2	DHRS11	RP11-766F14.1	UBE2D3	RP11-441F2.2	ITGA9	NMB	TCEANC2	ZNF579	FBLL1	MIF4GD	ZNF761	FBXL7	MST1R	NES	ZNF264	PLXNC1	FAM155A	MSTN	MIR155HG	LPCAT2	MTX1	EDNRA	ANKS1B	SIAH3	AGPAT9	CTD-2044J15.1	AC011899.9	RP11-498M5.2	AGAP2	ANGEL1	RP11-575L7.2	PANK3	RP11-115C10.1	ZNF274	RP11-453O5.1	RP11-46I1.1	RP11-421L21.3	AC002454.1	RP11-91I20.4	CELF4	SEMA3B	ERVK13-1	RP11-211G3.3	PHF23	CLCN5	RP11-296K13.4	RN7SL23P	NUDT15	TAF11	OFD1	LINC00461	EFCAB6	AHR	UBAP2L	GPRIN3	MAP10	GFPT2	FAM149B1	ERP44	AEBP2	SLC8B1	CDK15	OVOL2	ANKRD13D	GTPBP1	TCTE3	ZNFX1	ZNF224	NDEL1	SHPRH	CNR1	AC140481.8	AC017101.10	C11ORF84	EIF4G1	CRNKL1	HHLA1	LINC00085	PRKCZ	RP11-50C13.1	NOL11	MESDC2	DPF2	TRA2B	SPACA5	ONECUT2	ZMAT3	HPSE2	ZBTB25	AGPS	RP11-556E13.1	ALG9-IT1	TROVE2	SLC25A42	PATL1	PPM1G	UBE2L6	SRSF12	KB-1125A3.11	RN7SKP234	HPS6	FOXJ3	SH3GLB1	AC079922.3	ORAI3	KCNG3	C12ORF42	PCF11	ZNF214	YTHDF3	CACNA2D4	C19ORF71	AGAP7	RP1-69D17.3	RP11-46F15.2	RP11-196H14.2	MARCH1	PACRGL	RP11-15K3.1	RP11-593F23.1	RP5-827C21.2	BMP6	RP11-212P7.3	AC116609.1	KDM4A	SLC25A1	KIAA1984-AS1	MEF2A	RP11-261P24.2	LINC01073	RP1-149L1.1	REEP1	PSMG1	CHMP2B	EIF3J-AS1	KIF1B	RAB1B	RN7SL749P	MIRLET7DHG	NR2C2AP	ARPC4	SFT2D1	ZNF207	DDX52	ZNF197	RP11-390K5.3	SIGMAR1	FAM19A1	TUBB6	DYNLL1-AS1	XYLB	RP11-617F23.1	NFASC	GDE1	SLC25A12	RP11-44N22.3	STX12	RAB37	LINC00508	HARBI1	RP11-477N3.1	NCAPH2	CASP2	TTPAL	RP11-580I16.2	PAQR9	MAP3K8	RN7SL129P	C14ORF132	SOS1	DPP10	FAM122B	CD27-AS1	EIF4EBP2	SPIDR	C3ORF62	AC012370.3	RP11-737O24.2	PTGFR	PRPF6	C7ORF60	JAK1	RNF170	HRH3	SPINK5	LRRC3B	GFM1	BEND4	RP11-267N12.1	RP1-90J20.8	RP4-777O23.2	RP11-145A3.2	RP11-1055B8.6	DSG3	OCA2	ANKRD13A	SUDS3	LGALS8	RP4-816N1.6	AP3B2	KPNB1	FBXW4	TMIE	CTA-228A9.3	RP11-830F9.6	KCNK2	OTOP1	PCDHGA8	TRIM67	ASPM	MAN2B1	GPBP1	RP11-483I13.5	OIT3	MINOS1	IRAK2	HERC3	RP11-839G9.1	HM13-AS1	RN7SL635P	RP11-464F9.21	FNDC9	PRR5	APBA3	LSM14B	PTPRG-AS1	C7ORF49	MAST3	RP11-459E5.1	DCPS	PQLC3	DZANK1	USP12-AS1	RASSF2	GATSL2	RP11-138H11.1	PBX4	SART3	H3F3A	TOX4	RP11-101E7.2	NEDD4	ATXN7L2	AC097724.3	SH3BP5L	RP11-110G21.2	MRPL14	SCAF1	RP11-95P13.1	ADRB1	HEXA	EFNB2	RASGRF1	MSL1	PTPN12	KIF26A	LINC01057	SCRIB	C1ORF162	KCTD12	TPPP3	TADA2B	RP11-268E23.2	NOLC1	NUCKS1	RHOC	HIVEP2	PPT2-EGFL8	ZNF142	PWAR6	RP11-181G12.4	DIRAS3	RP11-720N19.2	FAM35A	AP005482.1	MRPS16	RP11-1275H24.2	SLC9A9	RP11-456D7.1	FAM3A	HS3ST3B1	FAM76B	TACR3	AF129408.17	KB-208E9.1	KTN1-AS1	DNAH5	PAQR4	LINC00616	FAM91A1	WDR7-UT1	SOS1-IT1	PCAT6	GCAT	RMST	CRTC3	ACSM4	RP11-1275H24.3	RAD51AP2	CNTN6	ALDH5A1	CTC-366B18.4	DDR2	CHRDL1	NAF1	RP13-452N2.1	PPARA	MIAT	AP001469.9	MAVS	UBE2E2	RP11-143J12.2	JRKL	SLK	ATP6V0E1	RP11-393I23.4	CPED1	CTC-429P9.1	GINS1	DCTN6	FAM161B	MTMR4	PPP2R3C	ZNF280D	ATP5S	TBC1D16	RP11-324I22.4	NEK5	BACH1	MGLL	SLC44A1	DMXL1	RP1-63G5.5	CASP7	RP11-114J13.1	FAM218A	AC073343.1	RP11-266K22.2	PALLD	ME1	RP11-15B17.1	AP4M1	RP11-20B24.5	RP11-118B22.4	KCNIP2	SNX1	CEP192	CTD-2196E14.9	HRSP12	CYYR1	RP1-232P20.1	SLC7A4	RP11-388C12.1	WDR52-AS1	RP11-239H6.2	SLC22A2	BCL10	RPA4	NEK1	KCNAB2	GNL3L	CTD-2528L19.6	RP11-760N9.1	ORAI1	RNU1-103P	RP11-1C8.4	SBNO2	AC022182.1	PHF10	YPEL1	RNF8	INTU	KLHL7	BPTF	RP11-462B18.2	KTI12	SLTM	AKAP9	ABCB11	PRICKLE2	DDX26B	CTD-2017C7.1	RP11-304L19.3	TRIT1	PMPCB	TFDP2	LL22NC03-86G7.1	RP11-631N16.2	UCP1	SULT1C4	KCNH2	FANCC	SORBS2	MAP2	COLEC12	NUDT19	ETFA	LRP3	ASPH	AL590822.1	KCTD4	RP11-508N22.8	UVRAG	PTPN5	GDAP1	RN7SL31P	MAST4-IT1	RP11-386P4.1	SPDYE2B	BZRAP1	AP001372.2	HSF4	DPH6-AS1	RP11-2I17.4	C6ORF47	RP11-21M24.2	CTC-260E6.6	PLK1S1	RP11-492A10.1	AC083900.1	AC006547.15	DYRK3	GINS3	PCDHGA1	WDR83	RP11-893F2.9	HLA-E	SLC2A5	GULP1	RP11-163N6.2	EXT2	TPRG1	RP11-314D7.2	COQ5	OSER1	FBXO38	TXNL4A	RNU6-904P	RAD51C	DUSP1	CTC-210G5.1	APOBEC4	SPAG8	CTC-471C19.1	AP000473.5	ING2	STK11	SNUPN	SH3GLB2	TMEM192	KIAA1468	MPHOSPH8	RP11-697E22.1	BNC1	CNTN2	USP27X	LRCH4	HAUS1	RP11-151N17.1	RP11-677M14.3	LRRIQ1	PRICKLE2-AS2	CCDC12	RIMS2	ADAMTS9-AS1	DENND4B	SLC35B2	TSNAX-DISC1	C2ORF15	RP11-621L6.2	CLDN16	KHK	PTPN21	AP000721.4	INSM2	GHRLOS	ZNF541	PTAR1	RP11-244F12.2	PAK7	CTXN2	AQP4-AS1	ABCC5-AS1	MGAT5B	RP11-619I22.1	RP11-966I7.3	ATAT1	ACYP1	DDOST	RP11-420G6.4	DOK7	GLB1	GRIA2	DNTTIP2	RGS5	CLEC2D	TMEM247	BLZF1	ECT2L	MORN4	FRY	ZC3H18	AC079613.1	RN7SL566P	MAG	RP11-439E19.3	RAP1A	ZFR2	RP11-406H23.2	FBXO15	MAT2B	VWA7	RP11-1057B6.1	RP11-292F9.2	EMC9	LOXL2	SRSF3	RCBTB1	TRIM11	CDAN1	AC008697.1	AC064852.4	RP11-739P1.2	MYL7	AMFR	HEATR3	GNAL	RP11-11C20.3	BBOX1	CTD-2005H7.2	LRRC14	RP11-496D24.2	C9ORF72	C19ORF44	C14ORF119	SLC29A1	YIPF4	DND1	VRK2	C9ORF116	PLXNB1	L3MBTL4	GIN1	CWF19L2	ADAT1	RUFY3	LINC01060	TMEM72-AS1	GEMIN5	NUDCD1	OPALIN	ECHDC3	TRAF4	CSF1R	SETD9	HSPA4L	KLK10	CTC-537E7.3	AC000099.1	RP11-543C4.1	HULC	RP11-159D23.2	NR3C2	MIB1	RASAL2	RP11-252E2.2	SLC39A4	RP5-1112D6.8	RP11-44N11.1	PBDC1	SWT1	FBLN2	AF001548.5	USP46-AS1	NOVA1-AS1	DGKD	ZBTB2	ATG2A	GLT8D1	PEX6	VPS8	RP11-378A13.1	HOMER2	TMEM117	SHISA7	SLC35F2	FSTL4	ZSCAN20	MADD	KIF4B	RP11-121M22.1	RP11-66N11.8	CAB39	FAM186B	PCDHB17	RP11-737F9.1	SNRPB	NAMA	AP000438.2	ZNF514	TRPC4	CLN5	TTLL1	CTD-2213F21.2	CALCRL	CA8	RP11-262I2.2	HPS4	GPR87	RSPH10B2	GALNTL5	OPN4	FRYL	LA16C-306A4.2	FOXRED2	RABGGTB	AKR1A1	AP3D1	MRS2	C1QL2	GOLT1A	LTBP4	ZNF518A	GRHPR	AC002551.1	PPP3CC	RP11-687F6.1	SNHG10	CERCAM	PCDHGB6	CCHCR1	RP11-193F5.1	PRCC	SLC5A8	RP11-654A16.1	CRIPAK	SLC2A1-AS1	RP11-393I2.4	DUSP23	SERBP1	AC008592.7	CRLF2	RP11-421F16.3	METTL25	MARCH8	MTHFD2	AC074138.3	CPNE3	SYNE1	PCNA	RP11-73K9.2	PDE4A	RP11-572O17.1	RP11-711K1.7	PLGLB1	EXPH5	AP000265.1	EIF1AD	C16ORF52	AC024257.1	L29074.3	CFDP1	CUL1	RP11-863P13.5	TWIST1	EPHB3	AC007620.3	MT-ND6	FNIP1	TSSC4	C5ORF22	RP11-815J21.4	BRICD5	ITGAL	CGN	ALDH18A1	C14ORF142	RP4-591N18.2	RP11-52A20.2	FAM90A26	IGHMBP2	PAPOLG	NXPE1	ARL4C	ZNF578	CCDC181	ADAMTS6	MICALCL	PLD2	BANK1	RP3-511B24.6	AP001136.2	SLC2A12	AC137934.1	PNPLA7	SNRK	SUPT6H	NPAT	RP11-260M19.2	FRMD6-AS2	RP11-404E16.1	RP1-40E16.12	AVIL	SPOCK1	PPP1R1C	RNF144B	RNF25	CHST10	PDE1C	NONO	RNF169	PLEKHF2	PLXDC2	MN1	RP1-272J12.1	IL17RA	GLIPR1	RN7SL12P	AC144521.1	XXBAC-BPG252P9.10	RN7SL508P	MRPL10	ARHGAP5-AS1	RP11-321E2.4	RP11-414H17.5	DNAJC9	ZNF440	CLDN12	RP11-509J21.3	RP1-45I4.3	SERTAD4-AS1	WFS1	C7ORF10	PPFIA2	CTB-187M2.2	IZUMO4	PAX6	CORO7	RP11-356M20.3	RP11-410D17.2	ANGPTL7	XRRA1	EFCAB8	AP000235.2	AC004053.1	NTPCR	SMC6	CLEC9A	RP11-356O9.1	BRWD1-AS1	ELF4	RP11-343C2.11	AC092594.1	SNX4	GS1-72M22.1	SNX27	ZNF195	TRPC3	TMEM27	EI24	SCARF1	RP11-1B20.1	POC1A	PKD1L1	PCA3	RP11-6J21.2	RP11-383H17.4	XRCC3	PATZ1	C15ORF60	PTTG1	KIAA1715	CTD-2336H13.2	RP11-325K4.2	AC079610.1	DENND2C	RP11-798K3.4	MKI67IP	DGKH	CCDC137	RP3-467N11.1	NOXRED1	RP11-561O23.8	FOXJ2	MRPS18B	TXNDC9	RAPGEF5	AC093642.3	GJB7	ZNF502	C11ORF34	RPS6KA1	ZNF90	CTD-2540B15.9	RP11-70O5.2	AC018647.3	C20ORF203	ENTPD5	BLVRA	ADCK1	MFSD1	PCDH7	TYW1	SLC25A29	AJAP1	AC083843.1	IFLTD1	CEP112	RNA5SP452	BTBD3	SLIT3	NR2C1	RGS14	KCNQ5	SUPT3H	MT-CO1	AC007193.9	SEMA3D	AC096772.6	PUS7L	SDHA	MAGED1	MTMR3	RP11-14I17.2	SLC41A1	HIST1H4E	CTD-2013N17.4	RP11-539L10.2	UCHL3	TIGD1	RSF1-IT2	MASTL	RP11-347C18.5	BCL11A	MATN2	SERPINB1	SFTPC	NIP7	TOMM34	TRPC5	NDUFA9	TUB	SLC45A2	CFLAR	GAREML	GRB14	RP11-573N10.1	KCNF1	WRAP53	GPAM	PGM2	RP11-882G5.1	GAA	MOB3A	GNPDA1	IP6K2	TNFRSF11A	AC069278.4	EGLN2	PPOX	C9ORF129	DCT	GALNT7	RP11-57J16.1	RP11-763E3.1	CMPK2	ITGB4	STT3A	RP11-122G18.5	LIN9	MIR24-2	FBXO21	TMEM132E	NFYA	AC007285.7	RP11-63C8.1	STAC3	JMY	FGD6	GPR183	HIVEP1	IKZF5	LDHC	SCTR	HK1	HOOK3	HCN4	COG2	GPR126	THBS3	LRRC56	RP11-923I11.4	GLMN	AC007970.1	SNX7	RP11-572M11.4	FUT11	HDAC2	BEND6	CNNM3	BTG2	SMIM10	LINC00951	SLC27A2	BAI3	PRAM1	GINS2	CREB3L1	CTD-2619J13.3	C1ORF192	RP11-156E6.1	RP4-564M11.2	AP003774.6	CCDC176	SGTA	ZMAT1	KCNH1	ELP2	INTS10	TTC22	CTC-304I17.4	CYP4X1	ACACB	RP11-193H5.1	STIL	CBR3-AS1	RPS4Y1	VPS13A	VSTM4	ZNRF2	TRIM58	KIFC3	EXTL2	SLC9B2	NEURL2	DNPEP	DACH1	LINC00595	ALDH1B1	C11ORF1	PSME2	CTD-2632K10.1	RP11-157D23.2	EPSTI1	AC016722.4	CMTM6	PEX16	MEOX2	RP11-464O2.2	RAP2C-AS1	GLYAT	CENPA	YIPF7	RN7SL177P	PROKR2	KIAA1432	PHYHD1	ORC5	ZBTB16	CTC-525D6.1	LETM1	NT5E	SLC30A2	GCNT4	GSG1	TRPV5	AC106873.4	RBM45	RDX	UBE2E1	SEZ6	KCTD13	H19	RP11-574K11.8	MAPRE1	RP3-428L16.2	AL031663.2	LPHN3	PAFAH2	RPS6KA2-IT1	BFAR	GRIA1	RP11-374M1.4	ZNF266	HSCB	C16ORF46	AL035610.2	KAL1	CTB-181H17.1	CPNE9	PHRF1	AC009948.5	TMEM51	ACTR1A	RP11-223C24.2	TMEM14B	WFDC2	RP11-945A11.1	RP11-672F9.1	FERMT1	AC005540.3	PGM5	LDHAL6A	RP11-532F6.4	AIFM1	LPCAT3	BTBD1	WDR60	SLC12A1	AC110619.2	AC016994.2	GHDC	ZNF324B	RFFL	C17ORF97	MMGT1	ZFP91	TPMT	ZNF606	EPHA6	LRRC69	RP11-475N22.4	TDRG1	TMTC4	ACE2	SDC3	MKKS	MKL2	CXORF38	VIM-AS1	SLC25A21-AS1	RP11-326K13.4	RP11-352G9.1	CTDNEP1	EIF2B2	MAGIX	ZNF22	RLF	COL7A1	PNPLA2	GSTM3	COA4	SLC30A1	RP11-18H21.2	RAB39A	PLCXD1	ZNRD1-AS1	CACNG8	CHD5	CCDC88B	CENPBD1	HAUS6	ZDHHC2	ARMC10	WSB2	RP11-468E2.6	RP11-173A16.2	FOXO6	RP11-675F6.4	PARP12	G6PD	INHBA	PARP9	EOGT	RP13-81N3.2	HPCAL4	STRIP1	PRDM15	SETD8	RP11-375H19.2	RP11-567M16.2	SESN3	WARS2-IT1	LRFN3	CNDP2	RP11-707G14.7	AC006378.2	AC135178.1	ZNF141	ZNF549	GAS2L3	C19ORF82	HBQ1	RP11-486O13.2	SCARF2	ARPC2	AC138655.1	RP11-624L4.1	STRA6	XYLT2	RN7SL109P	C14ORF159	RP11-440G9.1	KLHL22-IT1	CHAMP1	RP11-160H22.5	NOC3L	RP11-1113L8.1	RP1-142L7.5	AC092687.4	RP11-514P8.7	MAP3K5	RGS7	DUSP22	RP11-195B17.1	KLHL26	RP11-173B14.4	RALY	FAM162A	DPH5	PMM2	PPFIA3	RP13-616I3.1	AGTPBP1	LAPTM4B	UBAC2-AS1	BCO2	ARHGEF28	AKAP7	BMP4	EPX	CLPP	COMMD9	OR7A5	C3ORF70	HARS2	ZNF326	DDX50	CHAD	ZEB1-AS1	RP11-166B2.8	RP11-18F14.4	ZNF585A	RN7SL233P	RP11-19O2.1	RP11-19O2.2	RP5-901A4.1	RP11-566E18.3	C1ORF174	RP4-633I8.4	SRFBP1	RRH	NEUROD6	MEFV	EBPL	MTERF	IL34	CHRNB2	CTD-2192J16.26	RP11-297A16.2	ZNF98	AC068718.1	GPR35	LINC01030	HDAC10	SEMA5B	RAB35	RP11-539I5.1	AC092620.2	AP000998.2	HUNK	RP11-298D21.1	GLRA1	UTS2	ADCYAP1	LINC01047	ART3	QPCTL	GAN	LRSAM1	MIEF2	MCM3AP-AS1	RP11-346L1.2	CEBPA	GPR143	AC016768.1	ZDHHC15	STRN4	RMND5A	DLGAP1-AS4	GOLGA1	BPIFB1	SLC4A2	RP11-620J15.1	AC009158.1	TXNL4B	MAGI1	MYBPHL	SNX12	PRIMA1	FAF1	PDCD11	RP11-410E4.1	RP11-626G11.4	RP3-399L15.3	RAD17	TMEM65	GKAP1	MED16	OPCML-IT1	TMEM158	CHKB-AS1	JMJD1C	RP11-752G15.8	SASS6	DEFB119	SERPINH1	RP11-690I21.2	DRAM1	RP11-371F15.3	SYNRG	CLPTM1	C8ORF34	MAP4K5	AL627171.2	GPR75	PRDM1	RP11-519G16.3	TMEM132B	CTB-113I20.2	BAX	ZBTB20	THAP10	GPR98	ERBB2	GRN	ETHE1	INADL	CTD-2023N9.1	NFIL3	NUTF2	CSAD	FRAT1	ADRBK2	BTLA	GCSAML	SHE	SCP2	B4GALT2	CRYM	ISPD	PRKCD	GAS5	CTD-2021J15.1	C1RL	MAL	RP4-809F18.2	LEPROTL1	AL133245.2	ANKRD62	C9ORF37	RP11-588H23.3	CNPPD1	TMUB2	ZNF318	KB-1507C5.4	CTD-2126E3.1	SAMD13	RP11-146F11.1	MTHFD1	DLC1	RAP2B	RP11-250B2.5	TNFAIP1	PKD1L3	PPP1R13L	RP11-46J23.1	MBD4	PWRN4	PCID2	RP11-114H23.1	RP11-923I11.3	C12ORF52	TACC2	FAR1	TRPA1	RP11-506O24.1	RP11-4K16.2	CSK	PLA2G15	ELAC1	PUSL1	MT-CO2	VIPR1	RP11-477N12.3	CTC-428H11.2	RP11-337N6.1	GTF2IRD2	TUBGCP4	TADA2A	ZFHX4	RP11-216N14.8	COG5	HSPA2	C15ORF27	RP11-514O12.4	SEC22B	TCAP	AC079779.6	KCNMB2	GK	KPNA1	CD58	PTPRQ	RP11-689B22.2	SLC31A1	BRSK2	RP11-355I22.6	TMEM17	METTL21C	ABI1	PTPN2	DDR1	TATDN1	WFDC10B	RP11-3B12.2	TRHDE	ZNF350	KHDRBS1	TOPAZ1	RP11-1007O24.3	TMEM194A	RP11-667K14.3	RPL34-AS1	AC073043.1	SCGB1A1	RP11-120K24.4	SIAH1	CTNNBIP1	LRP10	NPIPB7	CRAMP1L	ZNF330	TPRKB	LIPE	ADRA2C	RP11-395P17.3	RRM1	DLL3	NPY2R	IQCK	DHX9	COL14A1	CTD-2547L24.3	PCSK1	PEX1	AP000783.1	MYL12A	NEXN-AS1	CCNL2	BHLHE22	RP4-635E18.7	MAP4K2	CEP57L1	RP11-293M10.1	ADPRHL1	SPANXA2-OT1	RECQL4	PAWR	SLC46A1	DCDC2	AC011288.2	ARHGEF33	ZNF641	RPGR	ARG2	CDH26	CTD-2228K2.7	LTN1	GDAP2	TXNDC15	AC006042.6	G0S2	ABCB7	RPA3-AS1	TINAG	RP11-143A22.1	RP11-399E6.1	ALS2CL	RPF2	GGA1	AGL	LINC00884	RP1-66C13.4	MAP3K10	PET100	GIF	COL4A2	HNRNPA1	FAM71F1	AC006000.5	ESRRG	HSF2BP	CISD2	APBB1	CCDC106	RP5-850O15.3	MICALL2	TYRO3	CRIPT	GRIP1	A2M-AS1	STS	RP11-307E17.8	CRYZ	L3MBTL2	ABCD3	TMTC1	STAG1	ALDH4A1	CTC-472C24.1	LINC00866	CUL7	CTD-2007H13.3	AARS	STT3B	CTC-265F19.2	ACSL1	LRRC7	AC087294.2	ZNF135	LINC00607	BCKDK	MAMDC2-AS1	RP11-305B6.3	RP11-586D19.2	BTN3A2	SOX5	PCDHB11	RP11-84G21.1	SLC39A13	HLA-DPA1	STARD3NL	MEPCE	RP11-266K4.9	RP11-275I4.1	RP11-526K17.2	COX19	WDR27	UBR5	ALKBH3-AS1	SNAP47	RP11-44N21.1	CNGA3	RP5-940J5.6	KCTD21	CHIC2	GUCY2C	SERF1A	AATK-AS1	LINC00639	DSG2	RP11-259P1.1	RP11-640M9.1	KIF5C	RABGAP1	LINS	OSER1-AS1	STOX1	DLG2	RP11-368I7.4	ANTXR2	TCTEX1D2	AC096574.5	RN7SL814P	RP1-193H18.3	AC087239.1	RP11-897M7.1	LRRC20	JOSD1	RP11-1084E5.1	XXYAC-YX65C7_A.2	C9ORF92	RP11-797A18.6	SLC25A41	RP11-1379J22.2	MYH7B	RP11-360F5.1	FBXL17	RP11-102J14.1	HSD17B1	ZNF546	KCNK3	MINA	CTD-2256P15.1	RP11-466A19.8	CACFD1	RN7SL351P	RREB1	NRG1-IT1	AF127936.7	SMC1B	RP11-127B20.2	LIPJ	TDRD10	RP11-304F15.4	RP11-412H8.2	APBB3	RRM2B	PTPN18	BCL2L13	SLC4A3	KIAA1239	DOC2B	TRMT13	UPF1	HLTF	RN7SL448P	CD68	LEPROT	ANKMY1	CHRNA10	TRMT12	SULF1	F10	AP001628.6	SMG8	UTP3	AP000221.1	CYP7B1	SRBD1	NT5DC3	RP11-811P12.3	EPHA5	VPS37A	NT5DC1	CIZ1	UPK3B	TMEM232	HIGD1C	AC092162.1	XXBAC-BPGBPG55C20.1	SPRY1	CTC-338M12.1	AC073343.13	NADK2	LPPR4	RP11-195F19.5	MSMP	ARHGAP11B	CNST	C1ORF147	RP11-545G3.1	RNU1-134P	PLB1	SNCAIP	PCNXL3	NCAPG2	STAU2	AFTPH	RP11-1263C18.1	UBE2L3	KPNA3	LYPD5	UBE2V1	RERG	SYS1	SLIT1	CTC-490G23.4	DCTN5	PPCDC	ULK1	PCDH9	KDELC1	TMCC1-AS1	IFT122	TSC22D4	PAN2	UBXN11	ZKSCAN1	RP1-67A8.3	RP11-93L9.1	RP11-510I5.4	RP11-473E2.4	MRPS14	MAP3K12	LINC00499	AIMP1	KEL	CDH17	RP11-1096G20.5	INMT	TRMT5	CTD-2541J13.1	SLC25A13	BZW2	EPB41L5	NAA15	MPRIP	RP11-281P23.2	PLD1	ADCY1	AC068620.1	AC012442.5	GEMIN7	GNRH1	CTD-2302E22.4	ADNP2	SLC9A6	SLC5A6	RN7SL220P	FREM2	SF3B4	RP11-1102P16.1	COMMD6	RNASEH2A	WFIKKN1	SELL	CSGALNACT1	RSF1	RP11-79E3.3	CTC-379B2.4	RP5-1027O11.1	RP4-704D23.1	BRCA1	CCDC157	HDHD1	TSG101	NOTCH3	AC074286.1	RP11-385F5.4	ARL6	ITPR1-AS1	PRELID2	PDGFB	SUCLG1	PARD6G	RP4-809F18.1	RP11-449D8.5	SLC26A6	NUP88	TSPAN5	DNAH14	RP11-483F11.7	RP13-455A7.1	GALNT18	CTD-2020K17.1	PHC3	ADARB2	GEM	PPP1R14A	SCAF11	OR52A1	CTC-429P9.2	CBLC	RNF125	ZNF516	MREG	CARF	IARS	ERAL1	FGGY	HDAC6	SNRPD3	ATXN2	RP11-214K3.22	IQGAP2	RP1-178F10.1	ZNF337	CHST7	RP11-343H19.1	ZFYVE21	SYNDIG1L	DEK	C1ORF74	PDXK	TAP1	RAB28	SAAL1	TTC34	TAF13	SMIM8	RP11-2C15.1	CHRNE	LGMN	DCAF10	ZNF821	POLE4	DUS3L	COL20A1	NBPF14	KCNS1	STRADA	ZNF439	RP11-519C12.1	WNT9B	FBXO10	PPP2R5B	NMT2	RP11-168K9.2	RP11-350N15.6	RAB1A	RP1-86D1.3	RP11-703G6.1	FAM210B	CCDC120	RAB23	KBTBD3	C3ORF33	ABCC5	RP11-20A20.2	GRK7	RHOJ	RP11-554A11.9	SMAD9	RP11-99L13.1	MRPS22	CUL4A	ATP8A1	RP11-48B3.4	AC068831.3	RP11-809O17.1	RP11-362A1.1	RP11-313P18.2	MCTS1	KCNH1-IT1	RP11-762I7.4	AC009133.14	TECPR1	SPSB2	CTD-2196E14.6	DDX54	TMEM57	AP003733.1	PRKCE	WDR72	C16ORF71	ZNF865	ERCC1	HABP2	CTD-2530H12.4	PIGN	RP11-572C21.1	STK31	RN7SL559P	CTB-92J24.3	ZNF28	ABLIM3	RP11-279F6.3	ZNF48	LINC00925	TIFA	XPNPEP1	ZC3H14	PTDSS1	RP11-359J14.2	RP11-785H5.2	MID1	RP11-150O12.4	PLAG1	RP6-1O2.1	RP11-554E23.2	RP11-403I13.7	AC004466.1	CASK	RP1-97G4.1	RP11-274B21.10	LAMB1	ADORA1	FRG1	RBM27	RP11-292B1.2	RP11-252A24.3	NFE4	PCYT1B	NUDT21	SPATA7	TRPT1	DSCR9	SSRP1	RP11-982M15.8	FEZ2	SMIM13	AC007228.5	PROSER2-AS1	RNU1-124P	AC097721.2	CTB-33G10.11	LINC00614	MICB	TBC1D25	ZNF853	DUSP9	RP11-263C24.1	CDC25B	ACSBG1	RP11-111I12.1	RP11-45F15.2	KLHL15	ABI3BP	PTGFRN	RP11-329E24.6	RP11-65J21.4	ARHGAP27	AC012487.2	SYNPR	AC022498.1	PTTG1IP	POLR3C	FAM89A	COPG2	AC131056.3	RP11-475O23.3	ZNF557	C9ORF147	RP11-16C1.2	RNMTL1	PABPC1L2A	CTD-2308L22.1	ANKRD53	AC114803.3	LINC00909	RP11-18I14.10	SLC18B1	ZRSR2	EPS15	RP11-96O20.4	SIRT2	CD2BP2	TIGD4	COL6A1	RP11-680F20.9	PDE3B	TBC1D9	MROH8	RP11-12J10.3	LMBR1L	MAGI2-AS3	MT2A	ERF	ALKBH4	COL5A2	SPC25	IZUMO2	RP11-211C9.1	MMP28	RP1-91J24.3	CTC-806A22.1	WDR81	RP11-679C8.2	MPP2	KB-1572G7.2	ERC1	RP11-106M7.1	MRVI1	RP11-34P13.7	MXRA8	NFKBIA	METTL15	FYTTD1	MMS19	VSIG8	RP11-822E23.7	RFX2	C3ORF58	BRAP	CSNK1G3	IER3	CTD-3105H18.7	RP11-96C23.10	RP11-36N20.1	RP11-51F16.8	AP000230.1	GPR89C	MIOS	ZMYM5	RAB10	RN7SL79P	SLC16A13	ZNF674-AS1	OR14I1	LINC00938	MSX1	AC007557.3	RP11-274J7.2	KB-431C1.4	ZIM2	TESC	SNAP23	RP11-369E15.3	PIWIL4	RP4-535B20.1	KLHDC8B	RP11-686O6.1	LINC00311	C7ORF61	CTC-498J12.3	GPM6B	USP10	USP47	EXO1	RP11-511B23.3	EXOSC2	TMEM212	RP11-162D9.3	AL590452.1	ARHGEF11	GLP2R	RP11-483P21.3	POLL	ADAMTS9	RP11-251P6.1	RP1-79C4.4	AC105053.4	EVL	RP11-21M24.3	PFKFB2	DIP2A	RP11-829H16.3	CCDC11	SPATA16	CRYM-AS1	GPR88	RBMS3	PCDH19	ZSWIM3	FUT10	PPAP2C	MAP2K6	TBC1D24	GRSF1	SCYL2	NAA35	SBF2	CDC123	ITIH5	TAF6	RALGPS2	RP11-101E13.5	CLEC18A	CUZD1	AC005013.5	AC007092.1	TERT	AL353791.1	RP11-197P3.4	TRIM59	DNAJB5	RUSC1-AS1	DAXX	AC008387.1	C2ORF48	RPL37	RP11-379F4.8	C11ORF57	DOK3	SKOR1	ASMT	CTD-2023N9.3	CTC-537E7.2	RP1-240B8.3	NOVA1	RP11-81H14.2	ENOSF1	FAM115C	RASIP1	PLEKHA3	CTD-2349B8.1	ALDH3A2	NCAPD3	CALD1	REPS1	ZNF311	LZTS3	YTHDF1	RN7SL280P	RP11-344N10.5	CTD-2651B20.1	CD36	TIMM50	RN7SL166P	SEC61A1	CERS6	LINC00086	MTRR	RP11-4N23.1	EEF1D	IBA57	JAM2	SCO1	TMEM243	ALG8	ELF2	RC3H1	C17ORF100	MUC12	DKC1	RP11-157E16.1	XAF1	EZH2	PSG6	C16ORF87	KIAA1109	OLIG1	NFYB	POLD1	KLF7-IT1	AC108142.1	RP11-332H14.2	LIPT1	XKR8	LLPH	XX-CR54.3	RP11-309H21.2	RP11-700H13.1	RP4-564F22.5	ARHGEF2	ELP3	CD160	AC079210.1	RP11-732M18.3	CTD-2270L9.2	KCNG1	RP11-15F12.1	RP11-21A7A.3	FILIP1	OSBPL7	SEMA4A	COX18	LONP1	TINF2	C4ORF26	SENP3	PPM1H	RP11-416I2.1	LIN7A	DYNC1LI2	RP11-214K3.20	RP11-16K12.1	CTC-366B18.2	RP11-350N15.3	PPP1R37	RP11-707A18.1	RP11-1006G14.1	ZNF616	DGCR2	GALNT8	RP11-53B2.2	CEP135	TEX9	MED25	LEMD2	FAM211A	NOL8	C1ORF145	RP11-798L4.1	RP11-140A10.3	KANSL3	MRPS18C	FLG2	PCIF1	NFIX	HLA-F	SMCO4	CIAPIN1	RP1-251M9.3	ERGIC3	RP1-91G5.3	RP3-329A5.8	FOS	AC087393.1	YTHDC1	CEP57	SETD1A	RP11-933H2.4	AC026188.1	SCN7A	RP11-686G23.2	RP11-10K16.1	HTR5A-AS1	KARS	DEXI	CLEC4A	AC092667.2	LA16C-444G7.1	CRYBB2	PLEKHA8	CLCN6	SNX6	SCLT1	RP5-1024G6.2	TBL1Y	BBS12	C19ORF55	PKNOX2	BCKDHA	POLR3D	C1RL-AS1	TSR1	CAMK2A	MORC1	HAAO	RP11-797A18.4	TMEM237	RP11-752D24.2	RP11-167P11.2	RP11-110A12.2	GS1-410F4.4	CTB-51A17.1	RP11-2E17.1	RSPH1	GLDC	TAS2R20	AUH	RBL2	GPR52	GAS6	AL355490.1	URGCP-MRPS24	RN7SL552P	ELOVL2-AS1	AC009227.2	KLHL1	CTC-439O9.3	EPHA8	RP11-98D18.9	NUDT10	PIGM	RP5-914P20.5	FAM19A2	WSCD2	ZNF253	FOXO3	DYNC2LI1	TMEM241	FUK	TMEM151B	RP11-268G12.3	CCDC83	BSCL2	CTD-2308G16.1	CTD-2050B12.2	RP11-430H10.2	CTD-3154N5.1	ZNF157	RP11-96D1.3	IPO13	RP11-320P7.1	ANKRD13B	RP11-395G23.3	TOM1	GLB1L3	FAM83F	IL26	PAK1IP1	RP11-733O18.1	DCUN1D5	TTYH1	MRPS31	RP11-521I2.3	PAN3-AS1	EGOT	LNX1-AS1	TMED5	DPY19L3	NAV3	CTD-2168K21.2	LIMS2	RP11-155G15.2	SPHKAP	RUSC2	API5	RAP1GDS1	VRK3	CAP1	IPO7	C10ORF115	LINC00999	CTB-140J7.2	TMEM42	AC003005.2	SCML2	CCDC171	SEPT12	KLHL6	CWC22	RP11-498E2.8	CARKD	RP11-99H20.1	C11ORF70	BIVM-ERCC5	ZNF571	FHDC1	MIER2	C16ORF80	ZFR	RP11-717D12.1	TRIM47	TMEM209	TMTC3	LSM2	RP11-809C18.3	TJAP1	RP11-552M11.4	TGFBR3	MAGEL2	ITGB2	SYMPK	XXBAC-B135H6.18	RP4-778K6.3	VMO1	LINC01035	RP11-457K10.1	RHOT2	AC004702.2	MYBL2	NIPAL3	KHDRBS3	RP11-399F2.2	NEB	TGFA	ZNF613	C2ORF69	CEL	AC138647.1	RP11-513G19.1	RP11-284F21.7	RP13-216E22.4	TTC14	RP11-418I22.2	RP11-257K9.8	RP11-27M9.1	MLKL	ORC6	RP11-20E24.1	RP11-90J7.4	MYO3B	ALDH1A3	OLR1	RP11-400F19.6	RP11-386M24.9	CTD-2197I11.1	CXORF30	RP11-16B13.1	RXRG	SMIM17	UGCG	RP11-449G16.1	FUT2	BIK	PLEKHG1	ZDHHC13	RP11-867G2.2	RP11-507M3.1	CAPS2	FGF12	KIAA1958	SLC2A14	PXN	AGPAT6	HEXIM1	POMC	RP11-404I7.2	CNTNAP3B	BAIAP2-AS1	IGFBP3	ZFY-AS1	MGRN1	SOCS4	RP11-844P9.2	RP5-1011O1.2	LDB1	AC063976.3	CACNA2D3	ARGFX	C11ORF42	PGBD5	RP1-40E16.11	RP11-56F10.3	LGI4	CTB-191K22.5	SQRDL	FABP7	RP11-180C16.1	PHYH	NEK7	ZNF10	KCNK13	NCKAP1L	DZIP1L	GS1-57L11.1	FRMPD3	PDPR	JMJD6	PCDHB13	ARL10	GOLGA5	CYB5RL	CTB-129P6.4	ABCB6	WDR45	LBP	ZNF132	LINC00211	PDP2	RP11-570L15.2	AC011747.3	PHGDH	DNAJC12	TPM4	KCNQ3	RN7SKP198	AASDH	FAM83D	VIL1	AC156455.1	CERK	AFAP1-AS1	SARNP	C5ORF34	URM1	PSMA3	USP15	COL22A1	C9ORF96	C10ORF25	SUCO	RP11-1101H11.1	GPAT2	CTU1	RP11-637O11.2	AFF1	TTC21B	LINC00847	RP3-523C21.2	GTF2H5	LRIF1	ZHX3	CEP95	DSCAM-AS1	GBE1	RP11-174G17	SULF2	FAM86A	ADAD2	GADD45G	SLC22A4	PLEKHB1	PTCHD4	MRPL38	HADH	MT-TI	BICC1	VPS13C	RSPO3	RP11-459F6.1	SLC35A1	PPAP2B	CHP1	RP11-422J15.1	TRABD2B	C1ORF87	OSTC	ZNF441	RP11-370I10.6	SETD3	PBRM1	CTC-325J23.3	RP11-540B6.6	NEK9	CBR4	NCOA4	C16ORF47	MAGI1-IT1	CLINT1	CES2	RP11-227G15.9	PRKCQ	PHF11	CTTN	CTB-113D17.1	ZBTB33	RP4-758J18.2	GNA14	FMNL1	PRSS55	TMEM106A	PLSCR2	OPCML-IT2	CD109	CTD-2134A5.4	ASIP	CTD-2175A23.1	NFKBIZ	LZTR1	ESRRB	RP11-627G23.1	MBNL3	RP11-10C24.1	CWC27	NDUFV3	GTPBP6	SNHG1	RP11-1029J19.4	IFT46	FAM189B	IGSF6	RP11-212P7.2	ZNF676	GPR61	RRAGD	FAM134B	RPF1	ENPEP	RP11-94L15.2	TNFRSF11B	RRNAD1	BUB1B	ZDHHC4	SYNGR1	IST1	RP11-3D4.3	SLC2A1	MACROD1	GNG4	KCNMB3	TTLL11-IT1	RP11-638I2.2	KIF18A	MANBAL	CDKL1	SHFM1	PPP1R42	CDC73	KCNT1	AC009480.3	XXBAC-BPG32J3.20	POC5	SRPX	LINC00051	HSD11B2	RAET1E	AC103828.1	PGAP3	PDK1	HEATR4	TFG	USP31	TBC1D23	TRIM68	ZRSR1	LINC00663	ATG5	RP11-152N13.5	INTS5	PYDC1	CDKN2A	KB-7G2.8	RP11-491F9.1	ZMIZ2	FGFR1OP2	UBE2J2	CHD9	LINC00941	KMT2E	RP11-672L10.2	NSRP1	RP11-467H10.2	FIGN	RP11-655C2.3	SLC35A5	GCLC	USH1C	PRMT2	SLC44A3	HMBS	CDC42EP2	RP11-154H23.3	ILF3	ACBD7	VTN	CLPSL1	RP11-540N6.1	MAPK8IP3	AC006116.17	CARS-AS1	AC008069.1	CDR2L	RP11-152N13.16	NXPE2	RBM12	RP11-449P15.1	POTEI	C17ORF67	TOR1AIP1	ADAMTS10	STAM	AC072062.1	RP11-989F5.1	MKLN1-AS2	MORN3	RP11-65J3.1	TTC7A	RBFOX1	RP11-210M15.1	MEOX1	NOTCH4	WDR46	RP5-1125A11.4	CD44	RN7SL45P	UNC119	RP11-67L2.2	BCOR	AC004603.4	RP11-783K16.14	EGF	TOMM40	RP4-593H12.1	CPEB4	CTD-2001C12.1	TNFRSF14	PLCE1	HNRNPC	CD96	TMC5	BFSP2	ANLN	RP11-862L9.3	FGF13-AS1	RPH3AL	TRPM4	CRYGN	TIMM21	SHROOM2	RRP1B	SCRN3	SNW1	STIM2	PPP1R13B	IL17RD	FKBP5	RC3H2	TBCEL	CTD-2292P10.4	AC009303.1	UNC13D	RP11-103G8.2	DBR1	STEAP1	BAG3	CTA-254O6.1	RN7SL612P	CTD-2269F5.1	DLX6-AS1	ICT1	PLEKHM2	RHOT1	TBX6	CDCA8	CHD6	TYSND1	COX10-AS1	RNU1-11P	RP11-168E17.1	JUN	EPHX2	NUDT6	AFF2	SHC2	CDC42BPA	AC140061.12	RP5-944M2.2	RP5-837I24.2	PPAPDC1A	JAKMIP2	MAP7D3	RP11-361L15.4	RP4-765H13.1	APOBEC2	TOPORS-AS1	HRASLS	ZBTB47	DCUN1D4	H2AFV	TRIOBP	BCL9L	AE000661.37	MAK16	STAMBP	KRIT1	RP11-429P3.5	LUCAT1	NXN	CCDC80	RP1-93I3.1	RP11-329J18.2	ZNF79	MAPRE2	RP11-114F10.3	RP11-464F9.1	CDH19	IL18BP	IL6ST	RP4-756H11.3	SRD5A3	AP000462.1	RP11-712L6.5	CALU	RABEPK	SLC26A2	TMEM8B	STAP2	ASB9	ATAD2	PRPSAP1	LAT	MAD2L1BP	AOC2	KCNJ10	PRR22	AC067945.4	RP5-1160K1.3	DNTTIP1	HK3	RP11-399H11.3	RN7SL378P	CETN3	LAMTOR4	RP11-169K16.9	AP000350.10	ZNF708	MAP2K3	KIAA1217	DAZAP2	MYLK-AS1	RANBP9	RBM24	RP11-28F1.2	HCP5	EGR1	SLC6A9	C15ORF48	RP6-65G23.3	KATNAL1	RNU6-457P	RP11-529G21.2	RP11-328K2.1	RP11-426L16.8	RP2	PIK3CG	RP11-290D2.3	CELF2-AS1	SPON1	RP11-141O15.1	HHATL	HSFY2	HEATR6	RP5-884G6.2	ZNF829	PSMD13	MOCOS	AGFG2	CDADC1	LPAR2	RP11-211F2.1	LUZP2	IPO5	AC002480.5	ZNF519	OAS1	PPCS	CTSK	SLFN11	ARHGAP26-IT1	DUSP14	ZNF430	HSD17B6	TSACC	LEPREL4	GS1-393G12.12	DACT1	ITPRIP	ENTPD7	RPS6KA2	RUFY1	SEL1L2	ABRACL	EPS8	ITGA2	RP11-327F22.4	RP11-243A14.1	LY6D	AP002884.3	MARCH10	FAM210A	SUCLG2	RP11-605F22.1	RABL6	RP11-103J8.1	ZNF791	RP4-663N10.1	NDUFS6	CTC-537E7.1	C2ORF81	RP11-360K13.1	RP11-120K9.2	CCND1	RP11-875O11.1	WDR53	UBE2QL1	WNT10A	PNPLA5	CTC-419K13.1	RP13-753N3.1	AC010982.1	ZNF692	PALM3	RP11-341G23.4	HDAC11	TTC30B	COMMD5	RALBP1	TIMM44	DHX37	C16ORF93	TNFRSF1A	ZNF576	RP11-221N13.3	PRSS36	RP11-1C1.5	PRR11	CTNS	SLC7A5	CAPN11	KLF3	MELK	P2RY12	CTD-2538C1.2	RP11-348N5.7	TMBIM1	NTMT1	FAM184B	RP11-761E20.1	CTB-113P19.3	ZNF558	ACOT2	GABRB1	WTAP	GPRC5C	ACO1	RNF41	NQO1	BOK	SAMD12	NXPH1	RP11-523L20.2	KCNE1	RP11-1085N6.3	FHL3	MXD3	RP11-702L15.4	ERO1L	KIAA0825	TMEM217	ZNF550	AC009312.1	RP11-603J24.14	RP11-84C10.4	CHMP4A	GPATCH3	RP5-884C9.2	AL450992.2	ZNF805	PDE6D	CLDN18	GAD1	AC098820.3	LINC01036	PIGX	RP11-430B1.2	PGM3	TEX101	RP11-1260E13.4	AC079776.3	RP1-7G5.6	CHADL	ABCC3	MLC1	RP11-77I22.2	ZMYND11	RBM38	ESRRA	RN7SL308P	HSPG2	PTPRK	RP11-80I15.4	RP11-10C24.3	FAM211B	AC114765.2	RP3-510L9.1	RP11-553A21.3	CTD-3025N20.2	TRHR	ATN1	TARDBP	SENP2	VAV2	KCNN4	RP11-452L6.5	TFR2	CTD-3018O17.3	PALM2	CEP104	ZBTB5	CTC-510F12.6	DCC	AC006019.4	SLC48A1	ZFP64	CTC-510F12.2	AC012593.1	SYCE1L	AC018832.1	RP11-421M1.8	FAM222A	CTD-2541M15.4	RP11-632F7.3	KB-1410C5.3	RASA2-IT1	RN7SL872P	GPA33	PRED60	OXSM	CA2	RP11-258C19.7	STX4	ACP6	TMLHE-AS1	ACLY	INTS12	TUG1	OAZ2	EXOSC1	RP11-779O18.3	RP11-398C13.6	FPR2	NUBP2	RP11-305O4.3	RP11-248G5.8	PDLIM5	CCL28	VLDLR	RP5-894D12.3	CAPN1	RP11-9G1.3	ZNF346-IT1	SUMO4	C11ORF49	RP11-442N24__B.1	RP11-68I3.10	GFI1B	FLT3	FAM151A	UPF3B	RP5-1185I7.1	RP11-81A22.5	RP11-370K11.1	CTH	RP11-79P5.9	C5ORF49	AGPAT1	CTC-467M3.3	LINC01031	CTB-5E10.3	CTB-119C2.1	RAD51B	CTC-338M12.4	PPARGC1A	RPA1	KIAA2018	SON	ATF5	CTD-2207O23.3	AC019100.3	TFAM	RHOQ	MRPS18A	RP11-698N11.4	MIS18BP1	ERV3-1	C6ORF195	AL591479.1	FDFT1	PYGB	CAMKK2	CDK9	ERVW-1	WDR92	RP11-114F10.2	RP11-932O9.7	LYSMD4	WDR47	NEBL-AS1	RNFT1	NTNG1	RP11-283G6.4	GLIS3-AS1	ZNF711	ZFYVE28	AC092168.2	CPSF3	RP11-75C23.1	RP11-251G23.5	RP11-87M18.2	C12ORF45	MT-CO3	RP11-210M15.2	MPV17	LPAR3	AC003051.1	DNAH2	RP11-613F22.8	SLC39A12	PSTK	LINC00987	PROX1	RP11-809N8.4	PODXL	MYH11	AC144652.1	RP11-276M12.1	GPC5-AS1	ZNF230	RP11-82L18.2	SLC25A30	RP11-7O11.3	PTPRM	ZNF777	RSBN1	RP11-159G9.5	GLYR1	RP11-323I15.5	RP5-991G20.1	SLC9A3R1	SMG7	PIAS1	CARTPT	CD200R1	AP000275.65	ACAP1	FANCD2	NCEH1	CMTM8	MEIS2	U2SURP	NEIL2	MTX3	DUS1L	SSC5D	BVES	CAPZA1	ING1	RP11-93O7.5	TRAPPC5	C15ORF38-AP3S2	MS4A8	RP11-2H3.6	ASPG	SPATA22	RP11-455F5.3	LA16C-358B7.3	DDX41	GNAT2	PTCSC3	MYT1	QRFPR	HSPB6	IRF9	N4BP2L1	RP11-666F17.1	AC034243.1	EDN1	RP11-285G1.9	TAS2R31	DOCK9-AS1	HORMAD2	ZNF517	UPRT	C2	TLN1	SMNDC1	KIF26B	ITGB1	BLOC1S5	ABO	AC000003.2	EMILIN3	CTD-2653M23.3	NTM	XPNPEP3	ACOT13	ROCK2	RP11-336A10.2	ZSCAN29	UBL7	SOX13	CPSF1	ACAP2	SFT2D3	MT-RNR1	FNDC5	VEZF1	UBE2Q2	C16ORF72	RPAP1	RP13-20L14.1	BTG1	ATP2A3	BICD1	DNAJA4	RP11-432B6.3	LRRN1	CABIN1	DYTN	GPR149	RNF40	CTD-2384A14.1	AC018685.1	IGSF22	AKAP5	C22ORF29	STK38L	MIR29B1	PCLO	CDKL4	GSN-AS1	NIM1	AC007464.1	PHEX	RP11-473M20.16	NPHP3	ZNF37A	DLGAP1	RP11-589M4.1	GRXCR1	PARM1	SMCO1	CCDC179	CMYA5	TRAPPC13	RP11-258C19.5	RP11-384J4.2	AC007277.3	PGAP2	TTC28	RP11-65L3.2	SMAGP	RFX5	AC005609.1	XRCC6BP1	ABCC9	RP11-170N16.3	LAMP3	LINC00290	RP11-563E2.2	GHRL	PYCRL	CLCN2	SENP7	LINC00536	RP4-740C4.6	ZFAND6	ADTRP	CTD-2116N24.1	ACOT11	RP11-89M16.1	MEX3D	REEP6	IQCJ	C14ORF180	RP1-69D17.4	RP11-334E6.3	MTA2	ZNF358	CNGA4	RP1-167G20.1	RP1-120G22.11	NECAB2	RP11-53B2.3	MAPKAPK3	CELA2B	FAM195A	THAP3	FADS6	NFIB	CLN8	RPL7L1	CBX5	DCAF16	WIPI2	OSBP	CHIC1	EEA1	PRDM2	ZNF295-AS1	RP11-822E23.8	GJC1	NIN	EGFR	MYLK3	AC011747.7	VEGFA	RP11-177F11.1	RP11-649E7.7	ELMO1-AS1	LINC00498	PRKCSH	CPSF4	FHL2	SPATS2L	HNRNPR	PQBP1	SLC35E2	DHRS13	C8ORF31	ALG2	RP11-13G14.4	PTH1R	FPGS	DNAH6	REV3L	SNTB1	TRIM22	LA16C-390E6.3	SLC16A11	RP11-762H8.1	ANKRD50	MAP1S	RP11-797M17.1	ZBTB18	MMP16	RP11-44I10.3	CDKN3	RN7SL724P	CD40	RP11-219G17.4	RP11-259O2.3	RP11-527H14.4	CTC-559E9.5	SLC35E1	C9ORF64	RP11-541P9.3	ZCRB1	KCNS2	RP11-401O9.4	CCDC85C	ANKS4B	PPIC	RP11-313P18.1	COL24A1	CIB2	RP11-310E22.4	RP1-202O8.3	UIMC1	GUCD1	CLASRP	HOPX	RP11-178F10.3	SIRPA	AC016722.1	RNU1-8P	CLEC17A	PIP5K1B	CENPJ	RP4-794H19.4	GAPDHS	ADAMTS12	RP11-739N10.1	ABT1	CABP7	RPH3A	RBBP6	TMCO4	CERS3	ELOVL2	RP11-61A14.2	CCL25	HPS3	RP11-264C15.2	CD8A	EIF1AY	DCUN1D3	RP11-97O12.6	RP11-399K21.13	KRT5	CCSAP	TRAK1	USP53	CRH	STK33	C12ORF56	NKAIN1	C1ORF222	GANAB	KCTD15	MGEA5	TRMT1	POT1	RP11-438N16.1	TRAPPC6B	RP11-313P13.5	CASC14	AC002467.7	TMEM47	C6ORF3	ZFYVE19	ZFP28	SNORD114-3	RP11-803B1.8	KIF22	AVEN	C21ORF62	AC005253.2	TEX29	RP11-345M22.1	CLDN4	FANCI	ARCN1	SPRY3	RP11-204L24.2	CEP41	RP11-981P6.1	SMIM18	RP1-20C7.6	PARL	RP4-761J14.8	SORD	ATP6V0A4	GREM1	PARP10	RP11-1007O24.2	PCSK4	RP11-134K1.3	ITGB5-AS1	MSRB2	LAMP2	RP11-770G2.2	RP11-407N17.3	TRMT2B	RHPN1	RP5-1091N2.9	RP11-258B16.1	ZNF367	SMC5-AS1	IQSEC3	RP11-206L10.2	CDR1	RIOK2	CYS1	RP11-789C17.1	RP11-521B24.3	RP11-218M22.1	RCCD1	DNAJC18	KIRREL3-AS2	D2HGDH	RP3-323P24.3	RP1-223E5.4	PJA1	APPL1	RDH10	UPP1	PRCP	RNF19A	TTC6	EFNB3	CCDC175	CES3	CTD-2319I12.4	AP000688.14	RP11-275I14.4	HEBP1	ATP2C2	ZNF268	WDR24	RP11-12L8.1	MBD3L1	ZNF365	ADAM29	RP11-318M2.3	TMEM116	CCDC136	RP13-314C10.5	CACUL1	RP11-1E4.1	HBG2	ITGA10	CTB-118P15.2	RP11-109D24.1	RP11-350N15.4	STON1	RP4-537K23.4	CEP170	HCLS1	RP11-265F19.1	DGCR11	RP11-445L13__B.3	TSPO	RP11-587D21.4	RP11-136K7.2	XXCOS-LUCA11.4	SEMA6A	RP5-1121E10.2	NOL6	PDLIM7	TBC1D5	TTC4	RP5-1007M22.2	CGREF1	RP11-125O18.1	ILKAP	ZNF784	RP5-1042K10.10	MFN2	PIK3C2A	SLC4A4	RP6-91H8.1	NHS	RP11-278H7.1	NAAA	SELO	NKD2	OSCP1	CNOT11	LONP2	CHRNA6	WDFY3-AS2	AC005392.13	RFNG	ARAP1-AS1	TBX19	ZNF584	LAYN	THOP1	LIMS1	MAST1	RP11-554D15.3	SLC6A8	TMEM198	AC078842.4	MCOLN1	ANKRD44-IT1	RP3-406A7.7	FUT4	GPR12	TFE3	LRRC48	NLGN4Y	KCNAB1-AS1	RP11-245J9.4	ARL9	EXOC8	SDHAF2	RP4-798A10.2	FAM3D	FMO4	CCNB1IP1	HNRNPA1L2	CTD-2058B24.3	URB2	PPFIBP1	LMNA	RP11-182J1.12	RP11-449P15.2	CEP76	AC012506.4	AC025263.3	TXNRD3	U2AF2	C1ORF35	RP11-288H12.4	COA6	PPP1R17	CTSC	AC012358.7	ZNF143	RNF145	TBP	RN7SL404P	UBA6	WDR5	GPR160	MC1R	RP11-522I20.3	C9ORF156	WWOX	ASL	GPR113	RPUSD1	ARIH2OS	CTD-2544M6.1	VWA3B	RP11-686F15.3	SMYD5	TANK	CCDC138	NR4A1	CTC-241N9.1	RP11-404I7.1	NLRP8	RP11-632B21.1	EIF3B	PRB3	RWDD2B	RP11-155G14.6	LDLRAP1	RP11-5N11.2	CECR5-AS1	MAN2C1	C10ORF12	TEP1	ARHGAP44	PTBP2	FBXL14	RP11-265N6.1	MAP3K6	GTF3C1	LAS1L	RPL36A-HNRNPH2	CCDC59	SLC24A1	SASH3	LCP2	CTD-2201E18.3	ZIC4	ST8SIA6	RP11-845C23.2	BAIAP3	RASGRP1	RP1-293L6.1	RPSAP58	OSCAR	EXOSC3	TMEM72	PAK2	AC093627.9	RP11-506O24.2	RP11-57H12.6	C18ORF56	ACADSB	FAM228A	AC004593.3	RP11-2C24.4	RP11-220I1.1	MLK7-AS1	RP11-305P14.1	LTBP2	MAD2L2	FANCF	SLC25A21	ZNF527	BDH2	PQLC2	SCYL1	PHF20	ATP5L2	AC007099.1	PIK3CB	AC013480.2	SMIM11	SAC3D1	XXBAC-B444P24.14	CTC-461F20.1	CMKLR1	RABEP1	PNLDC1	ALDH1L2	TXNDC16	DEPDC1B	RP5-890E16.2	SEMA6D	ALG3	RIMKLB	RP11-427M20.1	RP11-245J24.1	FAM133B	ELP6	NPLOC4	FAM27A	RP11-408J6.1	ZNF451	ZNF443	ASCL5	AC013402.2	TRAF6	AC008982.2	RP11-369K17.1	FBXO22	RPUSD2	DCHS1	RP11-61I13.3	C6ORF89	RP11-10O17.3	ZBTB14	RP11-695J4.2	SRGAP3	UMPS	FADS1	CSTF3-AS1	ING3	ZNF597	IL20RB	SENP6	TUBD1	RP11-648K4.2	CTD-3046C4.1	RNU2-27P	COL8A2	POMGNT2	AC025335.1	SMN1	AF131216.6	C19ORF81	RBM18	RP11-396C23.2	INCA1	VIT	RP11-348F1.3	RP11-386B13.3	NLRP7	RP11-700H6.1	CCDC121	PTGS1	TMED10	THRB	RP11-166P13.3	RP11-18H7.1	NCAM2	CXCL12	TMEM187	PGF	CD302	ZADH2	C21ORF90	METTL21A	PSG9	SRRD	RP1-234P15.4	RP11-96C23.14	RP11-505E24.3	RP4-604K5.3	RP11-687M24.5	ENTPD6	RP11-359D14.3	C4ORF51	RP11-141B14.1	RP11-297P16.3	RP11-261C10.5	RFESD	RP11-445F12.1	CDRT4	PNPLA4	AWAT1	RP13-131K19.1	CCDC110	CASP10	HEMGN	PLS1-AS1	PPIE	TTBK1	TMEM161B-AS1	TEX26	WAC	RP11-22P4.1	FGF23	SYNE3	RP11-730G20.1	FKBP9	TCP10L	RP11-445O3.2	CTD-3193O13.8	CTB-58E17.2	U51244.2	HS3ST4	ARL5B	COMMD4	POLG	PHIP	TXLNB	RP5-906A24.2	CTC-554D6.1	CTD-2026D20.2	CTD-2583P5.3	PAQR6	PCGF2	HORMAD1	CCNA2	RP11-209D14.2	RP3-428L16.1	RP11-312B8.1	RHCE	LINC00937	DTX3	ATP9A	RP11-123O10.4	MPRIP-AS1	AC008277.1	LINC00575	CNPY3	FAM105B	SETD7	BPGM	CHTF18	TMEM8A	CA7	CDC7	YOD1	RP11-433C9.2	NLN	POLR2G	TMCO1	IQSEC2	FBXL5	MBOAT1	PTPRH	RP11-274H2.5	LY86-AS1	ZFP36L2	RP11-58B17.2	RP11-158H5.7	KCNH6	MAPKAPK2	LA16C-380H5.5	ARHGDIB	SLC5A12	NBPF20	TENM2	SLC22A9	RP3-523E19.2	ITCH-IT1	CTD-2022H16.1	TOP3B	RP1-35C21.2	EDC4	WI2-85898F10.1	ZNF221	TIGD3	SLFN5	U47924.31	TRIM16L	ZBTB7C	RP13-516M14.2	TRIM28	CNIH4	AC007193.10	GS1-421I3.4	CTD-2050E21.2	CARD6	RP11-705C15.3	RP11-138H8.7	PRIM2	NOTCH1	PPARG	DHRS1	CTD-2186M15.3	RP11-548L20.1	NARF-IT1	ADAM18	CLRN1-AS1	HEXB	EGFL8	NOMO1	HKR1	FRMPD4-AS1	C5ORF15	CCDC102B	IKBKG	VEPH1	RP11-119D9.1	CCDC158	HIRIP3	ZSCAN31	STX18	NHSL2	RP11-363L24.3	PRADC1	PRUNE	SNX5	NR2C2	CREB1	SNAP91	PFKFB1	RN7SL246P	EIF3A	RP11-50B3.2	RP4-669P10.16	DAO	AC018717.1	LARS2-AS1	AC008440.5	RP11-169K17.4	RP11-498E2.7	GLT8D2	VAMP7	KXD1	PELI1	RANBP3	SNX2	ANKRD31	TBXA2R	PTPRD	NACC1	CARS	GDPD1	RP11-452N4.1	FBXL16	ZNF845	FTSJ2	MLN	TRA2A	ITFG1	FBXO48	CTD-2085J24.4	NSFL1C	LRRC49	KLHL12	CTC-459I6.1	FOLH1	RP11-179B2.2	RP11-301L8.2	SYTL4	RP4-791M13.3	AC130710.1	CTD-2651B20.3	PNO1	ZNF362	MARCH7	RAD51-AS1	ZSCAN16-AS1	GRIK2	RP11-1069G10.1	CYP4A22-AS1	CHEK2	GYS2	RP11-450K4.1	IQCD	TOX2	ADAP2	GSKIP	NPIPB6	RP11-73O6.3	RP11-626P14.1	TTC21A	NAE1	RP1-59D14.5	ABRA	C7ORF57	RP4-535B20.4	CENPP	ZSCAN22	MCM4	AP004372.1	ANKRD16	TDO2	FBN2	RP11-642D21.1	LINC00173	RP11-371E8.4	CIDEB	LLNLF-65H9.1	LRRN4CL	RP11-446J8.1	CYP2C8	ZNF438	OVCH1-AS1	NYNRIN	SYT6	RP11-261C10.3	DNAJC5B	MICAL2	ARPC1B	TAS2R8	SSPN	RP11-305E17.6	C1QTNF9B	JAK3	MAFG	CXORF40A	RP11-1220K2.2	CENPQ	SGMS2	LINC00867	LRRC9	STX8	IL11	PWWP2B	GOLGA3	HEPN1	CHRNA7	AC005682.8	SLC25A5-AS1	TM7SF3	RP1-27O5.3	KCNE4	FKBPL	NPAP1	LL0XNC01-7P3.1	RP11-293N14.1	RP13-895J2.2	CTD-3064H18.4	AC007401.2	RP11-297D21.4	RP11-1149M10.1	TRAIP	MBD6	RP11-713M6.2	RP5-1136G13.2	RWDD4	ELK1	COMMD10	RP11-12M5.4	STRN3	ANXA13	ZNF626	RN7SL39P	NPIPA8	RP11-10N23.2	CTGF	RBM15	ARHGEF3	RP11-112H10.4	BHMT	ANKRD62P1-PARP4P3	GLI2	RP11-526F3.1	TNC	PTP4A1	RP13-726E6.2	RP11-462P6.1	SLC25A23	RP11-727F15.11	AC026167.1	RP5-821D11.7	RP11-631F7.1	C1ORF186	CCDC13	LETM2	ANKRD35	CTBP1-AS2	RP11-624C23.1	HEXDC	RNF219	AC009403.2	ALG14	HECW1	AC092431.3	FAM220A	RGMB	RP11-727F15.12	RAB7A	PADI4	CCDC58	SPIN2A	RP11-545E17.3	BRMS1L	ME2	IQSEC1	SDC2	AC092168.3	TRIM25	ESR2	RP11-400N13.1	RP11-266A24.1	RASSF7	ZBED6	CD300E	KIAA0319L	AC017048.4	RP11-18H21.1	MRPL3	GS1-124K5.3	FAM131C	AC079354.1	FIBIN	C14ORF37	HTRA4	NFATC1	MRPL39	RP6-74O6.6	RP11-115C21.2	NUGGC	STAT2	CAPN14	GEMIN6	C1D	RP11-467L20.10	AP000662.4	RP11-295P9.6	SNHG11	TFB1M	OTOA	RP1-92O14.3	AP000462.3	HCG25	PUS7	EQTN	LRIT3	RCN3	AC123768.4	TARS	TBC1D13	UNKL	BHLHB9	NOL9	TMEM156	TRO	KIRREL	RP3-453P22.2	SEC62-AS1	PHYKPL	GPX2	TXNIP	AIFM2	CTD-2521M24.6	NR2F1-AS1	STAC2	RP11-1060G2.1	TRDN	RASAL2-AS1	ASIC3	SLC35F3	TMEM181	PMFBP1	RPE	RPL17-C18ORF32	EIF3J	ZBTB43	AC010226.4	RRP1	RP11-271F18.4	WDR74	RP11-799B12.4	CTD-3032J10.2	CYP2C19	RP11-141A19.2	IQGAP3	CIB4	GCH1	ASB6	RP11-32B5.7	AP001429.1	RP11-64C12.4	COQ9	BRI3BP	PDE4D	RP11-303E16.7	MTIF2	KATNB1	CTC-281M20.1	GNLY	CYP4F3	RP1-239B22.5	CNTD2	FOXN3-AS1	RP11-950C14.3	COG1	EIF3L	AC002383.2	BCL6	SIRT7	SENP5	PRMT5-AS1	CTB-129P6.11	GNAI1	RP11-3B12.3	SV2C	HAPLN3	RP11-723D22.3	GCK	RP1-127H14.3	CLN6	ALAD	GPR18	SAP30L	VILL	CUL3	C10ORF118	RC3H1-IT1	HAO2	CTD-3203P2.2	ZNF317	CTD-2090I13.1	SH2D4B	RP11-627J17.1	CYP4V2	AC005306.3	IL17RB	EFCAB5	RPRD1B	PTPN6	POP1	GAGE10	ZNF225	MYOT	MATN4	MAMDC4	RP11-644F5.11	CTD-2267D19.2	RPS6KA4	SMEK2	RP11-362K2.2	ABCF2	RP11-269F20.1	ADAMTS4	AC009262.2	RP11-778D9.12	FAM69A	PRICKLE4	SMIM2	MCTP2	IQCF3	RP11-65J21.3	ZNF594	ATPAF1	ZNF32	TOR1B	RP11-579O24.3	CTD-2587H19.2	RP11-16E23.3	RBAK	HOMEZ	CCDC134	REV3L-IT1	GABRP	AL163953.3	RP11-546B15.1	ATP2B2-IT2	C20ORF27	CRAT	SEC14L6	LINC00854	INPPL1	WASF3	DNASE2	RP11-44F21.3	WDR16	AC079807.4	RP11-757O6.1	RP11-436I24.1	ZNF660	RP3-405J10.3	VCPIP1	GFRAL	ZNF684	AC008753.6	RP5-837J1.2	CORO1C	SYTL3	RP11-497D6.5	UBE2O	RP11-567N4.2	MAP3K11	DMRT1	RP11-343N15.5	MMD	TMC1	C19ORF38	CYP3A43	RNF135	TRIM45	SDR16C5	SMYD3-IT1	RP11-234K24.3	PTGIR	VCPKMT	LINGO2	EIF3E	GMCL1	CNTN1	NRG4	CAPS	RP11-92G12.3	RP11-344E13.4	RP11-335O13.8	PCDHAC1	ADAM20	RP4-665J23.2	RP11-1109M24.5	RP11-583F2.2	RP11-177G23.2	ETV7	AC144836.1	CTD-3099C6.9	RP11-67C2.2	RP11-144G6.12	LRMP	TFCP2L1	AC007308.6	ELAC2	DRAM2	RMDN1	HMCES	HS6ST3	CAND2	CTD-2623N2.5	AC004893.11	HTR2A-AS1	RP11-177F15.1	RP11-96H19.1	RBM12B	MSC	DEC1	SERPINE2	RP11-739L10.1	PINLYP	AC009950.2	SLC39A8	ARSF	SRL	RP1-154K9.2	ZNF417	GLI3	AC010145.4	UXT	RP11-902B17.1	RP11-385J1.2	SESN2	RP11-259K5.1	MCAT	APOL1	ARHGEF40	RNU6-681P	C5ORF48	TBC1D2	AKIRIN2	MAN2B2	KLF13	DBF4B	SCPEP1	TANGO2	LMBRD1	RB1CC1	ALOX12	RP11-513D5.2	RP11-202G18.1	RP11-638L3.3	THUMPD3	AC073321.3	SCML4	LRRC59	BEND5	RP11-383C5.4	KIAA0408	RP11-54O7.11	LINC00862	RSF1-IT1	CTD-2560E9.3	DCAKD	RP11-353N4.5	FAM104A	PSG2	RP11-679B19.2	CTD-2380F24.1	RP11-571L19.8	MPDU1	USP1	DTX1	LRP2BP	KB-1572G7.3	SMPDL3B	TMEM238	RP11-696N14.1	DCX	FBXO28	N6AMT1	JPH2	ITPKA	ZNF219	SLC10A3	USP19	RP11-265N7.1	CYLC1	ZNF287	REPIN1	ERVFRD-1	AIMP2	GPLD1	IFI35	NEBL	VSIG1	KCNS3	C1ORF177	AKR7A3	RP11-397C12.1	RN7SL678P	ARFRP1	FZR1	RP11-275O4.3	CTC-429P9.3	RP3-521E19.2	RP11-385F7.1	C5ORF51	HTT-AS	ALOX15	POLR3F	CYLD	AC027119.1	RP11-526I2.5	AC004158.2	PPTC7	ZNF431	LETMD1	NXPE3	GUCY1A2	ACACA	RNU5B-1	RP11-197K6.1	GPR156	RP11-16D22.2	NSF	CSTF3	MAGI2-IT1	RP11-154H17.1	C10ORF11	RP11-565F19.2	HMSD	METAP1	ABCC2	RP11-473M20.14	RP11-589M4.3	ALDH9A1	RP11-546J1.1	CENPK	RMI2	RP11-751H17.1	RN7SL452P	MDK	RP11-387H17.4	AC073283.4	RP11-164P12.3	RP6-191P20.4	TMSB4Y	CYP2R1	CHID1	SMARCA5	CAP2	RP11-308N19.1	RP11-238I10.1	RP11-45A16.4	SLC16A5	FEZF2	RP11-588P7.1	RP11-941H19.3	RP11-232C2.1	RP11-242J7.1	MMS22L	GUCY2F	C7ORF50	C16ORF59	AC005027.3	CELSR2	DPM1	RP5-1112D6.7	NACC2	RP11-706O15.1	MORN1	FAM103A1	TMEM204	FAR1-IT1	ITPK1-AS1	GNG12-AS1	AC010731.4	MROH7-TTC4	RP11-197P3.5	RASA4	RP11-298J20.3	RP11-39M21.2	EMID1	RP11-807H7.2	DHX8	AP001412.1	SNX21	ZNF404	GBP6	RAB11FIP2	RP11-364C11.3	WNT7B	ZMIZ1	LMBR1	KIAA1407	RN7SL812P	GNAI2	GPR155	RP11-147G16.1	LRRC8C	SMPDL3A	RN7SL753P	SLC35G2	RP11-182J1.1	COBL	RP11-460B17.3	RP11-444A22.1	PCDHB14	PLAC4	IPMK	PAQR3	ANO6	H2AFX	GHR	NABP1	BRIP1	CNTNAP4	SFTPA2	TTTY15	AC016722.2	DHFRL1	AC011995.1	UCKL1	RP11-401E14.2	STK25	LRRC43	CTC-329D1.3	POLD2	RP11-737F9.2	VCAN	SESN1	RP11-321N4.5	CDCP1	WT1-AS	RP11-70P17.1	AGBL4-IT1	MAGOH	LMTK2	HES5	HCG9	AC142528.1	SAYSD1	AC097713.3	RP11-645C24.5	REXO2	PCDH10	MBOAT7	FAM63B	NHLRC1	ZNF232	ALKBH2	RP11-429A20.3	RP13-216E22.5	AK9	RGS11	AC078941.1	RP11-87C12.5	PARS2	PIM1	LINC00926	RP11-524F11.2	CTD-2541M15.1	FAM216A	FGF14	PAIP1	CTD-2366F13.1	TPTE	RP11-87G24.3	RP13-16H11.5	ZNF852	GLTSCR2	SATB2-AS1	PPP1CA	INIP	NAV2-IT1	RP11-1C8.7	MARCH5	PPP1R16B	RP11-222A11.1	ISG20L2	RP11-262K1.1	FAM8A1	CTD-2315E11.1	RP11-447L10.1	DARS2	ASPHD2	EML4	EXOC6B	NR5A2	GPR37	LINC01010	AL031663.1	FGF13	C1ORF227	KCNAB3	AP000708.1	RP11-290F24.6	CTD-2055G21.1	RP11-302F12.3	DUSP11	KIF9-AS1	RP11-231I13.2	NRBF2	ANKRD33B	XPOT	SF3A3	RP11-145A3.1	TMEM196	CTC-529L17.1	RP11-4F5.2	TRHDE-AS1	THSD4	ZNF554	NIPAL4	DCUN1D2-AS	AC007382.1	STEAP4	SIAH2	MFSD9	SSPO	RP11-295G20.2	TACO1	LPXN	RP11-122K13.7	MARCH9	PPP2R2C	KB-1517D11.4	CRCP	OPCML	AF230666.2	AC104794.4	NFX1	C9ORF40	KCNC3	PDE6A	CTD-3193O13.14	CTB-118N6.3	RP11-723O4.9	TERC	AC091133.1	ZNF429	CTBS	FAM96A	RP11-10N23.5	YIPF1	C9ORF91	GPRIN2	HSF2	TMEM101	INO80C	RP11-676J12.4	RP1-60O19.1	KCNH5	UBE2G2	RPL39L	MINOS1-NBL1	SLC22A7	RPL39	RP11-464D20.6	RP11-701H24.7	ZNF654	RP11-244K5.8	RP4-799P18.4	ACAD9	NRARP	DNAI1	RP11-120I21.2	GPR133	CTA-407F11.8	ATP6V0C	LINC00594	DNAJB1	FAM161A	GPR89B	CMTM2	CTC-360P9.4	ANKH	EFCC1	RP11-114G22.1	L1CAM	AC093110.3	TNNT1	EIF3H	CYP26B1	ATAD3C	CPS1	AC005518.2	DAB1	ANGPTL5	RP11-849F2.5	EXO5	RP3-325F22.5	LAT2	RUNDC3A	ZBTB11	GGA2	RP11-120M18.5	RP11-53I6.2	AC074212.3	ACBD4	RNF214	CCDC82	RP11-390F4.10	DRC1	AC124890.1	AC061992.2	FAM92A1	TEX12	ABTB2	SLC35B3	TM9SF3	RPAIN	RP11-134K13.4	NPSR1	RP11-552M14.1	AC114546.1	CTD-2571L23.6	CTD-2288O8.1	INPP5J	AC025287.1	AL450307.1	LL22NC03-N27C7.1	STARD10	DVL2	DDX42	TNKS	IGFBPL1	DICER1	CTC-457E21.9	RP11-13N13.2	SSH3	ARHGEF9-IT1	SPTSSB	RUNDC3B	SPAG5	CTC-431G16.2	RP11-299G20.2	RP11-305E6.4	RP11-120J1.1	RP11-83M16.6	GGT2	KIRREL2	CCDC154	C8ORF37	RBM11	RP11-728G15.1	CCDC63	RP11-653J6.1	FAM127C	RP4-555D20.4	AC007377.1	RP11-166B2.1	OLAH	NRXN2	AOX1	C15ORF38	AC068282.3	CCDC39	RP11-536G4.2	PDXP	ZBED5-AS1	RP11-71G7.1	RP11-140K17.3	SH3TC2	RP11-301O19.1	ABCA4	NCALD	FBXO41	RPL26L1	SH3BP2	SV2B	AC016735.1	FGF2	RP11-158D2.2	ATG9B	AC073928.2	CCDC64	EMG1	B3GAT1	AC005944.2	RP11-479J7.1	NIPA2	PSMC2	NLRC5	ZNF501	QPRT	RP11-115J16.2	IL17D	CYFIP2	AC144449.1	PLCB3	PRRC2A	ABCD1	DPF1	ITGA8	SOX9	CTD-3253I12.1	EXOG	TLL1	PSG1	AC018755.1	RP11-517P14.2	P2RY6	ST6GALNAC2	FOSB	AC008267.1	ZNF174	ADIRF-AS1	RP11-680F20.10	MRM1	ZNRF3-IT1	RP11-229P13.22	CDK5RAP3	AHSA2	SLC2A6	CX3CL1	NRCAM	RP11-82L2.1	NMNAT3	RP11-91K9.1	CTD-2083E4.4	GLIS2	PSMB7	BTRC	TMEM229A	RANBP17	RP4-742J24.2	IRGM	UTP18	CLEC19A	SEPT8	NXNL2	RN7SKP195	XIRP2	MAGI2-AS1	CLNS1A	RP3-462E2.5	RP11-424G14.1	KMT2D	ACVR1C	MTOR-AS1	CTD-2020K17.4	RP11-537H15.3	ZNF324	KBTBD12	RP11-1277A3.3	RP11-327O17.2	DRD4	RP11-692P14.1	STARD13-AS	POFUT2	TDRKH	UBE2H	BIN1	RP11-65N13.8	SNAI1	RDH16	TRABD	TJP3	RP11-111M22.3	AC100830.3	COQ3	RP11-406O23.2	CBLN4	ZNF888	GUCA1B	BTBD19	RP11-313C4.1	RP1-257A15.1	RN7SL192P	RP11-296A18.3	AMD1	WDR86	CHRNB1	CCNE2	AC137932.1	TRAK2	CACNA2D2	CHL1-AS1	RP11-386G11.10	BAIAP2L1	ZNF850	SLC6A13	RP5-1070A16.1	CTC-308K20.2	CTD-2329K10.1	TRIM14	TMEM259	CD97	ADAM8	ZNF728	RP11-143K11.1	AC113189.5	RP11-734K2.4	ITSN2	RP4-545K15.5	RP11-488C13.6	LINC00669	RP13-137A17.4	CTC-268N12.2	RP11-390F4.6	RP11-67K19.3	RP11-421P23.1	TP53INP2	RP4-561L24.3	CCDC64B	RAB39B	RN7SL269P	CTC-459F4.3	TXLNA	TMEM179	PRRT2	NMD3	DAK	RP1-292B18.3	SOX12	WDR37	RP11-31I22.2	RP13-726E6.1	EFNA1	C4ORF47	DRP2	RP11-77P16.4	LZTS2	RP11-1008C21.1	DHX29	RP11-716O23.1	AC023469.1	RP13-15E13.1	SETDB2	STEAP3	C1ORF234	RP11-354I13.2	HAS1	AMH	ZMAT4	JAK2	DNAJC11	DBF4	BX322557.10	MSH3	SLC25A14	RP11-327L3.3	AC092619.1	CCDC151	PHLDA1	PLVAP	FAM175A	TWF2	RP11-383I23.2	DGKG	KB-226F1.1	BDNF	RP11-392P7.6	SERPINI2	CTD-2517M22.17	RP11-894P9.2	RP1-140A9.1	TNRC6A	NPRL2	RP11-617I14.1	DYDC2	TIMM23B	GPR114	DNASE2B	RP11-410L14.2	RP11-232C2.2	RNF182	MVB12A	MYCBP2-AS2	AC007204.2	RP11-108M9.6	CBS	HM13	DYX1C1-CCPG1	NHLH1	LYG1	TM2D1	TM9SF2	ARSI	AC004471.9	CCDC23	ZNF136	WDR96	EPN1	RAB9B	RP11-156L14.1	FGFRL1	DUOXA1	RP1-130H16.16	NKPD1	NODAL	TTLL12	PVRL1	PCGF3	TBXAS1	CTB-161K23.1	ZNF354A	ATP1B3	NPTX1	GPR153	RP11-483C6.1	ETS1	ASS1	PCTP	DICER1-AS1	CDK4	FAM172A	LTV1	VIPAS39	SEH1L	TBPL2	MYCBPAP	TSNARE1	RFC3	GOLIM4	FAF2	ABCC11	LRRC40	AC079790.2	ZNF703	RP11-613D13.4	KBTBD2	PTEN	HPGD	PDE1A	UFSP1	LARP7	RP11-290K4.2	PPIP5K2	CTC-137K3.1	RP11-576N17.5	PLG	RP6-99M1.3	ZNF569	ERI3	CLDN2	TAF5	KIAA1147	ACSM1	CDC23	RP11-661A12.14	YME1L1	COQ6	LDLRAD4-AS1	SRF	RP11-259O2.2	RP11-149P24.1	FBXO32	RP11-90B9.2	FAM221A	C11ORF87	RP11-423G4.7	AC091633.3	SUN2	RP11-709B3.2	BUD13	ADRA2A	FAM87A	RP11-238K6.2	FRZB	RP11-254F7.2	RP5-1180C18.1	GLB1L2	IKBKE	TRAPPC12-AS1	METTL21B	ZBTB6	RP11-275H4.1	C20ORF96	RP11-230C9.4	CLK2	CCDC53	MARS	AHCYL1	RP5-1029K10.2	RP11-379B8.1	NSUN7	RP11-42I10.1	AF038458.5	RP6-201G10.2	RP11-440L14.4	UFSP2	FBXO33	LRRC16B	AC010149.4	UBE2J1	CNOT6L	LRRC42	MPC1	NTRK2	ZNF454	NSUN3	BRINP2	BMPR1B	MBP	HYAL1	RN7SL688P	C2ORF40	SPATA9	PSTPIP2	PCDHGA10	RPS6KA5	MYPN	PCDH11Y	RP11-196H14.3	RP11-449D8.1	RN7SL505P	PES1	FAM167A	RP11-503N18.1	SLC35A2	SNHG9	LONRF1	RNU6-1099P	RP11-23P13.4	AC130469.2	RP11-332J15.3	NRG3-AS1	FAM124A	PDE6B	AP000974.1	RTKN2	GNAQ	LINC00702	CMTM3	MARS2	PXMP2	PDIA4	GGT1	SMPD1	RP1-273G13.3	RP11-61D3.1	RIOK1	RNASEH2B	CNTNAP1	AC016586.1	MYADM	CENPT	DUSP12	SMIM2-AS1	PDE3A	AC013275.2	EBF2	POU6F2	SLC7A3	SLC23A3	EIF4E3	LL22NC01-116C6.1	BAMBI	RP11-787I22.3	RP11-241G9.3	ABCD4	SRP68	ZFP69	RP11-137H2.6	RP11-452H21.4	ATF3	ALOX15B	RP11-384E22.1	MOV10L1	ZNF839	NNT-AS1	SLC7A1	ZC3H6	RP11-268G12.1	U73166.2	AC008394.1	MT1F	MFSD10	P2RX7	HADHA	CDH2	RP11-390B4.5	RP5-1068E13.7	AC011747.4	RP11-77K12.7	CTD-2547H18.1	RP11-10J21.5	RP11-29P20.1	DBNDD2	HIST1H1C	USP21	SFTPD	AARS2	NCSTN	SCRT2	UTY	CACNB3	MOB2	RP11-654A16.3	PHF15	TRANK1	ZNF385B	FAM188A	USP48	RP11-98D18.17	ZNF667	TCF7L1	MIIP	EMR3	LRAT	RP11-97O12.7	PCP4	RP11-329J18.3	RP11-533E19.7	AC137932.6	ZNF729	NLRP11	CLSTN3	ACBD6	RP4-647C14.3	RP11-90K6.1	CTD-2006H14.2	RP11-874J12.3	CABLES2	AC006196.1	AC005082.1	RAB11FIP4	EHD2	LA16C-321D4.2	IL12RB2	GYG1	LIG4	DENND4C	RP11-629G13.1	C6	RP1-116K23.1	BZRAP1-AS1	GGA3	RP11-178L8.7	ZNF582	PCGF1	RP11-705O24.1	POLR2A	IGSF1	AC006150.1	RP5-1022P6.7	GABRA4	CDC42SE2	RP11-245P10.4	MLANA	RP11-25L3.3	PAXBP1	RP11-441O15.3	RN7SL698P	MANEAL	TRIM26	PKD2L1	PCDHGA7	RP11-555M1.3	CBX2	RP11-259K15.2	CDC40	FAM53A	RP11-626P14.2	RP11-15H20.6	LRP1B	MMP20	RP11-360L9.4	FANCE	MIR17HG	PHOSPHO1	RP11-479G22.8	CHAF1A	LMLN	CPNE1	C10ORF67	USP28	TRAF3IP3	KPNA7	RP11-119F7.5	THBS1	LCA5L	AC004840.8	GDF11	OGDHL	HNRNPL	STK4	SLC25A27	MCM2	RP11-173P15.7	AC073657.1	VAMP8	AC073569.1	RP11-613M10.6	SPDYA	ZFP82	KIAA2022	RP13-36G14.4	CASC1	GAS2	LYPD1	RP11-816J6.3	RP11-58E21.4	FER1L6-AS2	RP11-787D18.2	TICAM1	CLEC18B	FBP1	BTN2A2	Z69666.2	RP11-867G2.6	PIFO	CCNJL	RP11-154B12.3	CTD-2283N19.1	RP11-384P7.7	PMEL	AC022007.5	RP11-425A6.5	ZBED3	ZNF582-AS1	CTD-2555O16.3	PRSS3	PAQR8	ATAD5	SMIM12	RP4-719C8.1	KLF2	TRIM41	UNC13A	CTD-2281E23.1	EPCAM	PLEKHG4	ABCA12	PAX8	CXORF48	RN7SL473P	RP11-5C23.1	SUV39H1	SOWAHB	RP11-258F22.1	CES5A	LINC00472	PBX2	NEU4	ERCC4	RTCA	RP11-1029J19.5	RP11-22A3.2	IQUB	CTA-714B7.5	PCOLCE	OOSP1	ZNF599	AIG1	SLC35A4	RP11-20G13.2	C10ORF32-ASMT	AC117395.1	RP11-433J8.2	RN7SL735P	LRRFIP2	FAM85A	MMADHC	RPP30	LCN12	GCM2	ABI3	RAD54L	AP001627.1	DNAJC15	PLCD3	ADAMTS2	RP11-712P20.2	CTBP2	RP11-256I9.3	FAM156A	RP11-556I14.1	AC003104.1	RP11-700J17.2	MSANTD4	TDRD9	TNFRSF1B	RP11-403I13.8	AIM2	RASSF1	FAM133A	WSB1	GPN3	MAFB	RCAN2	RP11-161I2.1	IZUMO1	LGR6	RP11-288I21.1	DUSP6	CKS2	RP11-396C23.4	AC092635.1	FZD7	ZNF16	KIN	CDH8	SKAP2	CSGALNACT2	GOLGA8I	AC093388.3	RP11-260E18.1	ZNF649	AC096670.3	SLCO1A2	TIGD5	CTB-50L17.16	TNFAIP8L3	RP11-649A18.5	RNF44	LINC00621	ST6GAL2-IT1	LAMTOR5-AS1	KCTD18	RABL2B	RP11-981G7.3	SNX11	HLA-F-AS1	LINC00471	RP3-340N1.5	SCGB1B2P	ZNF570	SETD1B	ARHGAP12	RP1-288L1.5	FBXL18	FFAR4	AP001597.1	LA16C-366D3.1	PLEKHO1	RP11-1100L3.7	RP4-584D14.5	RPS29	RP11-363E6.4	RP11-273B20.1	MLST8	FMR1-AS1	RP11-171A24.3	FAM60A	KMT2E-AS1	RP3-466P17.1	SCN5A	MYH15	RP11-625H11.2	MIR4458HG	ABCB5	EGFLAM	PTGR2	DAPK3	DIRC2	KCTD20	PCGF5	RP11-78F17.1	AL133373.1	TAF6L	PRR3	RP11-447B18.1	RP11-6E9.5	LMF2	DYM	AC016700.2	RP11-363G15.2	IGSF5	AP000695.6	SLC22A18AS	SNRPG	RP11-713P17.3	RP11-307O13.1	AC019181.2	SCD	CTD-2619J13.17	RP11-145O15.3	CRIP3	RP11-293M10.6	RP11-434D12.1	NOD1	ZNF334	RP11-410N8.3	CCDC86	CTA-299D3.8	RP11-91G21.1	RP11-723D22.2	AC012360.6	VPS26B	SIK2	RP4-723E3.1	APOE	DDX28	PLK5	RP11-792A8.4	SMN2	C16ORF86	MIR3911	LINC00852	RP11-359K18.4	PRODH2	RP11-395B7.2	IDH2	ZFHX2	EFCAB3	RP11-34A14.3	POLR2H	ANKRD6	PHKA1	MX2	RP11-425A23.1	RP11-166B2.5	FXYD1	KDM5C-IT1	GYPE	TRIM29	RELT	LDOC1L	TACR1	C15ORF59	RP11-321G12.1	ZMYND19	ITGAM	RP11-521O16.1	DOK4	SNORA84	PIGS	CYP2E1	CLOCK	RP11-415J8.3	RP11-378A12.1	GABRG1	CORO6	SPHK2	DCP2	SLC9A5	WDR48	RP11-260O18.1	RP11-665C16.6	ARMC7	IFT80	RP11-187E13.2	RP11-169D4.2	AC009120.10	AC105760.3	OTOG	VPS72	MAPK8IP1	HMGXB4	BDH1	ITPR3	MAP7D1	RP11-135J2.4	SHD	RP11-191G24.1	CTD-2547L24.4	RP11-403A21.1	DYDC1	C14ORF183	COMMD7	RP11-286B14.1	HIP1R	RP11-161H23.9	ELAVL2	PTGES	LPA	TP53I11	NENF	SYCP1	MIR302B	RP1-178F10.3	RPP40	RP11-422J8.1	BTN3A1	LNP1	UNC5D	GFPT1	RP11-455B3.1	E4F1	RP11-703H8.9	NCBP2L	RN7SL791P	RP4-549L20.3	RP11-351D16.3	RP11-711M9.1	AC104653.1	RP11-439A17.10	C1ORF226	KCNIP2-AS1	ZNF473	METTL2A	SLC25A33	TMEM184C	NRG3	FDXACB1	AC021188.4	PATE1	RP11-24I21.1	AC007392.3	RN7SL49P	RP11-574O16.1	CDC27	COL4A4	PHOSPHO2	RP11-603J24.5	ZBTB7B	MPP3	MXI1	RP11-313F23.4	IL13RA1	RP11-385D13.1	AC005754.8	MCAM	RP11-38J22.3	VAPB	DKFZP779L1853	TNFAIP8	CASC17	RN7SL629P	C9ORF89	NCKAP1	LINC00617	MTRF1L	AAAS	HSF1	RP11-527D7.1	RP11-725P16.2	SLC47A2	PCYT1B-AS1	RAI1-AS1	RP11-66B24.5	NLRP9	ACTA1	AC007405.4	RP11-422N16.3	AC108463.1	POLR2M	AF129075.5	TMEM87B	FAXC	KDM1A	EIF3CL	MEIOB	ATP10B	SIRPG	APH1A	KIAA2013	SATB1	LMOD3	AC004448.5	FPR3	PDLIM4	RP1-302D9.2	MRPL47	PHF17	GBA2	LYPLAL1	ST6GALNAC4	RP11-250B2.3	CTC-348L5.1	AC012065.7	RP11-124N2.1	PLA2G4D	POSTN	WAS	KRT86	RP11-266L9.2	STAB2	RP11-526H11.1	CTD-2510F5.6	AC021860.1	NUDT13	FNTA	ZNF43	LIAS	HMGCLL1	CDH18	ZNF704	KIAA0947	AFF3	RP11-275N1.1	CTD-2184D3.5	CTD-2309O5.3	CTD-2568A17.1	HMGN2	RP11-38H17.1	AC092535.3	RP11-317B7.3	RP5-1096J16.1	RP11-473I1.9	UHRF2	CDC26	RP11-1078H9.5	CTD-2215E18.2	RP11-433J20.1	SUCLA2-AS1	RP11-484M3.5	CTD-2553L13.4	NSL1	ZNF721	RP11-158J3.2	RBM46	ADAM22	SP2	RP11-309L24.2	AC009784.3	RAB30-AS1	CTD-2298J14.2	AC015849.13	RP11-507B12.2	RP11-28H5.2	LINC00665	C9ORF3	VAT1	VWA5B1	CACNG5	AC010884.1	KANK4	VAX2	GLYATL1	VPS33B	FAM71E1	UHRF1	LAMC3	RP11-445F6.2	FBXL19-AS1	CTD-2544N14.3	RP5-827C21.4	RP11-429J17.7	AP000442.1	RAG2	RP11-269F19.2	RP11-300J18.1	CTD-2583A14.8	POU2F3	RP11-708J19.1	CYBB	ZNF322	CCDC126	CINP	MT-ND1	RP11-497G19.1	TMEM185B	RP11-341N2.1	SLC44A5	TMEM110	RP11-95I16.2	TTC23L	TPRA1	ELK4	TCEA1	EMR1	YES1	FCAR	AC005487.2	RP5-1121H13.4	MYC	MTAP	DSCC1	LARP6	XPA	RP11-156E8.1	CRELD2	C19ORF52	AC005534.8	NUP210L	HSPA14	LRP4-AS1	PXDN	HMHA1	GPR85	SLC35B1	RAD21L1	PHF21B	VN1R1	HIAT1	OXNAD1	RP11-946L20.4	AC017006.2	ZFY	CLEC2L	AP001601.2	ZNF101	AC006130.3	RP11-178C3.1	OGFOD1	TRAPPC6A	SPIN3	BMPER	AL035610.1	RP4-633O19__A.1	NLRP12	GS1-259H13.10	HM13-IT1	CNTFR-AS1	THBS2	LRRC17	AC023115.2	RP11-459O1.2	FTSJ1	MGAT4C	SATB2	CTD-2023N9.2	GEMIN4	HAR1A	AC004691.5	SNIP1	RP11-729M20.1	RP11-118B18.1	EMCN	RP11-76I14.1	EYA1	RP11-17M24.2	INSM1	ZNF844	ATP13A1	TRMU	CTD-2319I12.2	RP11-659O3.1	RP11-737O24.1	ZKSCAN4	CCDC36	TMPRSS9	NUDT7	EBF1	ITGA7	RP11-362K14.7	WRN	CREBRF	LINGO1	PMEPA1	CTD-3214H19.16	TTC30A	RP11-98D18.3	AC016907.3	AC004381.6	TRIM7	LCA5	MYO18B	HAUS8	ZC2HC1C	C1ORF61	EIF2AK2	LINC00507	REXO4	KIF3B	C17ORF66	FRMD4A	RP11-93I21.3	DENND6B	ALX4	ZNF776	RP5-834N19.1	FAM57A	RP11-2N5.1	DSEL	RP11-434H14.1	CDKL3	MR1	RAMP2-AS1	RP11-482M8.3	MEGF11	PAAF1	FAR2	TM9SF4	RP11-1E3.1	RP11-434D9.1	CTD-2201G3.1	SSTR3	WNT9A	AC097500.2	ST3GAL1	NOSIP	MEF2D	RP5-1031J8.1	RP3-510D11.2	RP11-73M7.9	RP11-459K23.2	C14ORF80	SMYD1	RP11-843P14.2	ROS1	AC009506.1	TLR5	FRMPD4	AC022431.2	TUBA1C	SWSAP1	CTC-277H1.7	C21ORF49	C6ORF165	PANX2	RP11-300J18.2	RP11-398G24.2	ENO1-IT1	TRMT2B-AS1	HAUS7	GARS	RPS6KL1	FSD1L	GNG2	ZNF766	GNE	RP11-537A6.9	SELRC1	PTPLAD1	TULP2	RP11-334J6.6	MEX3B	RP11-92C4.3	RP11-26J3.1	RP11-867G23.8	RP11-173P15.3	NEGR1	AC012506.3	KCNC2	RCVRN	HMBOX1-IT1	GM2A	RP11-563N4.1	RASEF	RP11-147L13.2	RP11-152P17.2	RP11-21C4.1	TSPAN6	CTB-133G6.2	CTB-131K11.1	RP11-145M4.3	LCMT2	AC064874.1	PIK3R3	PIP4K2A	AC005562.1	CTB-102L5.4	STXBP5-AS1	FBXL4	PROC	C2ORF80	BMS1	MRPL48	G2E3	ZC3HAV1	RP11-363E7.4	PLA2G4A	U95743.1	ABCA8	GET4	ZWINT	ARMCX6	FGF14-AS2	RP11-399K21.11	SFTPB	RP5-966M1.6	SPP1	DIMT1	MEIS3	ELAVL1	KCNB1	KIAA1841	AC145110.1	RP11-674N23.1	RP11-63P12.7	AC011513.4	RGS8	NR1H3	ATF2	RN7SL530P	RP11-680B3.2	PPAPDC1B	KIF25	WNT8A	BAK1	MMP26	RP11-67A1.2	DNM1P35	RN7SL55P	BUD31	ZNF792	SNHG16	RP11-1C8.5	AC073325.1	FAM188B2	GRAMD1A	RP11-242D8.1	RPRD1A	RP11-53B2.4	PRDM12	HECTD4	MRO	RN7SL856P	RP11-305L7.3	CDS1	TUBG2	CHFR	RP11-188C12.3	FGFBP3	CCNB2	AC093390.1	NBPF10	PML	CHTOP	PITPNB	RPAP2	TCEA3	NSMCE4A	YAE1D1	MTHFD2L	MRPL45	BTF3L4	AC093901.1	RN7SL801P	GNAT3	RP5-1033H22.2	RP11-499F3.2	CYP39A1	HCG11	CTD-2201I18.1	RP11-158K1.3	CTD-2162K18.4	RP11-509E10.1	RP11-118K6.3	INSRR	RP11-630C16.2	RP11-448P19.1	RP11-573D15.8	C18ORF54	TNNT2	MIR22HG	RP11-53I6.3	CD226	RP11-383G6.3	BNIP1	HECTD3	RN7SL455P	LIPT2	RN7SL449P	DDX58	HSDL1	LEPRE1	UPP2	CCDC28A	CASKIN1	DHDDS	RMND5B	CDK17	SLC2A13	NTSR1	PGBD4	RP11-553P9.2	ASB16	LINC01088	FAH	AC005076.5	FBXO43	RP11-25D3.1	PRR4	CTD-2525I3.5	SPATA18	ASCL3	WI2-81516E3.1	RP11-339B21.9	FBRS	CC2D1B	CTC-329D1.2	PDZD2	ECE1	RBM39	SLC19A2	CXXC5	RP11-124K4.1	PIEZO1	CRX	CNTLN	ELP5	FZD6	RP11-22N19.2	RN7SL76P	TAMM41	NMRK2	SMC4	CPT1C	AMDHD1	MAGEE2	FOXP1	VAMP4	RP11-356J5.12	RP11-559N14.5	RP11-546M21.6	RNU1-59P	RP11-169E6.4	WDR17	RP11-5N11.3	IL18R1	MED4-AS1	ZNF724P	LINC00939	RP11-468E2.2	S100A1	CXCL13	MANF	HGD	CTXN3	PTPN22	COL6A3	THEGL	RP11-375D13.2	AFP	KLC4	UBE2G1	AC005943.4	WISP1	RP11-16B9.1	ALB	RP11-96D24.1	RP11-484D2.4	RP11-429E11.2	NUBPL	AJ003147.9	MTTP	FANCG	HES1	C7ORF69	RP5-1110E20.1	DONSON	RP11-21L23.3	MAPK10	FAM169B	RP11-696P8.2	RP11-550H2.1	LRRC2	CDC42EP1	AC096677.1	LINC01013	RP11-753D20.3	HEYL	EHBP1L1	SGPP2	NXF5	CTB-111F10.1	PRR25	AC008592.4	RP11-130L8.1	CDH6	RP11-216P16.2	NUAK2	TLN2	DTHD1	ETNPPL	CTD-2012K14.4	SPINK9	RP11-310H4.1	LAMA4	CPD	MYRIP	PTGER3	FAM201A	RP11-336K24.5	AP000266.7	TTLL10	UPK3BL	AC017048.3	LINC00359	GRB7	BRD7	RP11-302J23.1	DPP3	PCED1B-AS1	TNK1	NPAS3	RP11-338L22.2	SLC6A17	STAR	C22ORF24	ZNF503-AS2	CD244	CTC-513N18.6	GTF2H4	RP11-2H8.2	FAM98B	METAP2	RP11-807H22.7	RP11-267M23.4	RP11-1379J22.5	KAT7	RP11-182J1.5	PABPC5	RP11-147L13.8	LINC00313	FAM46B	GLTSCR1	RP11-527D15.1	CTC-359M8.1	CTC-454I21.3	RP11-307C19.1	METTL4	AP4B1	MPPE1	ITPK1	KB-1507C5.2	C4BPA	FBLN5	TAF7L	GRIN2D	GS1-304P7.3	NFATC4	SHMT1	MTERFD3	SLC25A25	ADNP	RP11-638I2.4	TMEM234	RP11-284F21.10	AC003006.7	RP11-153M7.5	RP11-762I7.5	ZNF181	GAMT	HRNR	C1ORF189	TTI2	TPTE2	RP11-188P20.3	APOO	ADAMTS20	RP4-530I15.9	PHF6	DPT	PLBD2	ABHD12B	IL4I1	RP11-956E11.1	LINC00334	RP11-729I10.2	EGR2	DNAH3	TFRC	AP001596.6	RP11-874J12.4	RP1-101K10.6	RP11-761B3.1	TMEM189	AC133680.1	SCUBE1	RP11-382E9.1	RP11-49K4.2	RP11-426C22.6	NREP-AS1	LINC00865	MMAA	CRYGD	RGP1	IQCH	RP1-30M3.5	RP11-687M24.7	AC007131.1	TIMP4	AXIN2	AP000705.7	ZNF382	LSM1	MRPS27	SP100	GAS2L1	CAPN9	RP11-304L19.11	RORB	RP11-55L4.2	KLF6	PYCR1	RHOBTB2	ZNF320	CTD-2587H24.10	CTD-2083E4.6	SRGAP3-AS2	DPAGT1	ZNF33A	PER1	RP4-777O23.1	SPEN	LLGL2	HBP1	AF064858.7	JSRP1	CUL5	SLC27A5	RP11-455F5.5	C4ORF36	C22ORF34	RP11-666A20.4	AP3S2	C6ORF48	RP11-173M1.8	TMIGD2	LINC01011	COX15	GPRASP1	ZNF446	DNAJC2	SNTG2	TIGD6	WDR62	CTD-2377O17.1	AC005152.3	FAM84B	POGK	YTHDF2	CIT	RP11-167P20.1	UBXN8	CR1L	AC112205.1	RP11-312O7.2	AP001053.11	RP11-326A19.4	RP11-324I22.2	RP11-6E9.4	RP11-352D13.5	EVC2	MLYCD	RP11-187E13.1	NSG2	DESI1	TMOD1	B3GNT9	CTD-2650P22.1	PLEKHD1	RP13-126C7.1	SH3D21	C12ORF4	ZNF93	RP11-264B17.4	SFRP1	C5ORF28	RP11-422P22.1	C6ORF201	RP11-554A11.7	RP11-649A16.1	MLLT3	BOP1	ZNF552	RP11-30L8.1	RP11-175E9.1	EPB41L3	SMARCB1	CTA-797E19.1	NLRP14	AC011239.1	RP13-582O9.7	RP1-257I20.14	ITGA2B	DPCD	CCSER2	AC105393.1	AC009133.12	C8ORF87	CACNA1C-AS2	LINC00238	RP11-291L22.4	HCN2	XRCC2	CCNO	SNRPE	VWA5B2	MAN2A2	AP000936.4	RN7SL704P	MRFAP1L1	RP11-667M19.10	SAA2-SAA4	RP11-439L18.1	RN7SKP292	DHRS4	TSHZ1	DTD1	RP11-662M24.1	PPP3R2	RWDD3	UTS2B	WEE2	RP11-230L22.4	LINC00483	MTERFD2	RP11-14N7.2	HMGN3-AS1	MCHR1	RP11-196E1.3	PLOD3	TRIM62	RP6-74O6.2	CD200R1L	MEI1	RNF32	NOP9	RP11-257I14.1	CTC-304I17.5	GADL1	ZNF45	CXORF56	LARS	RP11-63A1.1	RP5-977B1.11	DPY19L1	CTD-2272D18.1	ADGB	OPN5	C17ORF80	SNRNP200	NEMF	SPARC	ZNF682	GJD4	NR2F2-AS1	COLEC10	STPG2-AS1	LY96	PLIN2	BLNK	RP11-430H10.1	RP11-544I20.2	RP11-686O6.2	LINC00924	VPS37D	PLEKHG3	RP11-503P10.1	RP11-384M15.3	DOCK11	RP11-607P23.1	RP11-373J21.1	WBSCR27	CTC-512J12.4	ENKUR	FAM150B	AC004381.7	CTB-181F24.1	CYB5D1	RP11-805F19.2	DNM3-IT1	RP11-849F2.9	TMEM74B	ADPRHL2	TBC1D7	PMS2	EIF3F	EIF2S3	TIMM17A	ARL5A	UBE4A	MICU2	PUM1	CTC-251D13.1	U91328.19	PARVG	SGOL2	LINC00610	RP13-580F15.2	SEC16B	ETNK2	WASIR2	TOE1	IRS2	EFHC2	TESPA1	HCRTR2	AC004485.3	ENPP1	OIP5	RP11-535A19.2	RP11-533E19.2	ZNF85	CTD-2533K21.4	RP11-420K14.8	FAM65B	PSD2	FHAD1	CXORF57	RP11-354A14.1	RP11-361F15.2	RP11-472N13.2	C4ORF33	IGBP1	PDLIM3	AL133168.3	KMO	ZNF491	SH3RF3-AS1	CEBPA-AS1	RP11-24B19.3	RP11-383M4.6	CYP20A1	DMAP1	PCMTD2	PVR	LINC00460	PAK3	CLRN3	GPRIN1	RP11-199F11.2	SPRY2	CRTAC1	BBS10	NFKBIE	MYO1E	RP11-342M1.3	RP11-403A21.2	CTD-2033A16.1	RAB19	CASQ2	CCDC78	AC008271.1	HEPACAM	USP9X	DENND1C	VAC14-AS1	NPY5R	RP11-768G7.3	RP11-346I3.4	RP11-1085N6.5	RP11-387D10.2	GLIS3	GPT	RP11-17A4.2	CTD-2517O10.6	CCDC89	ELTD1	CIC	ADAM15	ORAOV1	CMSS1	LA16C-431H6.6	FER1L6-AS1	RP11-54A9.1	RP11-91K8.5	EEF1E1-BLOC1S5	RP11-244O19.1	RP11-6I2.3	RP11-745C15.2	ZKSCAN3	IP6K3	KNSTRN	ZBTB24	MMAB	SERHL	STEAP2-AS1	GAS2L2	RP11-235E17.6	TNIP3	RP11-467J12.4	SPRTN	CRIM1	MTSS1	IPO4	RP11-354P11.8	RP11-386D6.1	AC008686.1	RP11-216L13.17	TRIM13	LARP1	PCYOX1L	TARBP2	PPAN	RP11-214K3.18	RP11-936I5.1	RP11-686D16.1	ADORA2A-AS1	RP11-272P10.2	RP11-680H20.2	RP11-167J8.3	LINC00648	CTD-3092A11.2	RP11-505C13.1	FAS	RP11-774O3.3	LANCL3	TYRP1	GCKR	AC023481.1	LACTB	NKRF	RP11-407G23.4	PLAUR	RP11-317N8.3	RP1-269M15.3	FAM64A	RN7SL113P	PLEKHG6	RP11-179A16.1	MPPED1	FBXO24	IGFBP7-AS1	CATSPERD	LCP1	LRIG1	CASC5	ALG1L	RP11-448A19.1	AC069155.1	HAUS5	RP11-382J12.1	TUBA3D	ZNF252P-AS1	RP11-379K17.12	AC073128.10	RP5-1112F19.2	SLC28A1	TACC3	AP000350.4	RNU4-2	SUOX	DAND5	RP3-477O4.16	RP11-649A18.12	CSRP3	ZMYM3	LINC00467	CLNK	CDKN2B-AS1	RP11-23J9.5	WDR3	CTD-2245F17.3	RP13-923O23.6	CTD-2509G16.5	ZNF485	C19ORF68	RP11-618G20.1	OR2L13	RP11-112L6.4	RP11-465N4.4	GRID2IP	NEURL4	KIF11	DYX1C1	PSMB10	RP11-124G5.3	CD83	LINC00324	RP11-619L12.4	TBL3	SLC13A5	TMA16	MSRB3	CTC-786C10.1	CTC-297N7.8	ADAMTSL2	RP4-758J18.13	MYB	CTC-462L7.1	SWI5	RP11-135J2.3	LPIN2	MRPS9	FAM49B	BROX	INE1																																																																																																																																																																																																																																																																																																																																																																																																																																																																																																																																																																																																																																																																																																																																																																																																																												
HUMAN_NEURONS_TRANSCRIPTOMICS	GAZESTANI_2023_5	RANKED		AL354822.1	RP11-390N6.1	AC005592.2	ARL17B	RP11-649G15.2	RP11-242P2.2	AC023590.1	SNAP25-AS1	LRRC37A2	RP11-242P2.1	RP11-778J15.1	UBE3A	MALAT1	RP11-315E17.1	PDE5A	RP11-317G6.1	RP11-317J19.1	RP11-650J17.1	RP11-160H12.2	PTGR1	RP11-39M21.1	RP11-119F19.2	C12ORF40	AC016831.7	RTN1	HNRNPDL	FILIP1L	TOM1L1	HMGN3	NDFIP1	RP11-463D19.1	AP000304.12	RP1-78O14.1	AL592183.1	RP11-473C19.1	LINC00632	TSPYL2	RAB11A	RP11-703M24.5	KCNQ1	MOG	DLGAP1-AS5	RP4-605O3.4	CTD-2515A14.1	RP11-452H21.1	AC083884.8	RP11-385J1.2	AC037445.1	CRLF3	AP000462.2	HOOK2	SRSF7	ITM2B	SAT2	PTPRJ	OMG	HAT1	TMEM59L	IPO9-AS1	RP5-1044H5.1	ZNF483	TRAPPC9	PCSK1N	SRRM2	PCDH9-AS2	CCNI	VDAC3	RP11-320M16.2	LRRC37A	VAPA	FGF12-AS1	SEC31B	AC004237.1	AC107218.3	NPDC1	OCIAD1	PGK1	RP11-680G24.5	CTD-2537O9.1	CFTR	OSGEP	CRLF1	FAM3C	GRIN1	AC015849.19	SLC6A1-AS1	DSE	RP11-69L16.4	RCN2	RP11-142M10.2	NEIL1	FAM153A	C19ORF60	AP000487.6	TSPAN7	AC074391.1	SLC3A1	AC010127.3	MAK	ASAH1	RP11-321C24.1	CTB-178M22.1	RP11-712B9.2	ATP1B1	RP3-525N10.2	RP11-766N7.4	ANKUB1	GSTT1	RP1-43E13.2	GAS8	LINC00966	NDUFV1	ETV5	SPDYE3	BCL2	CDC14B	SHC3	ATP1A1	LRPAP1	IFNGR2	OSBP2	SYT1	REEP5	PCDH9-AS1	NAV2	RP11-116O11.1	SERINC1	ORMDL1	M6PR	AL132709.5	SPRED2	PLXDC2	MORF4L2	AC004041.2	TMEM66	CERCAM	RP11-180M15.3	CTNNA3	LINC00486	FAM107B	RP11-479O16.1	NPM2	RAB26	NDUFS7	PITHD1	RP11-81K13.1	MDH1	CUEDC1	NDUFS2	TSC22D1	LSAMP-AS1	HIPK4	SERPINI1	SLC25A4	NPTN	TMSB10	RP11-264C15.2	PAPPA	LARGE-AS1	DLGAP1-AS4	LDHB	PRKD3	SNRPN	MAPRE3	RP11-438D8.2	PSMD5-AS1	RP11-192P3.5	TTLL11	RP11-364C11.2	RP1-184J9.2	RP11-106M3.3	RNMT	AP001439.2	FA2H	ANKRD55	HDHD3	PDC	ANGPTL1	RP11-545I5.3	LINC00903	NDUFB9	NME3	AL139147.1	OTUD7A	P4HTM	NRIP3	RP11-506H20.1	ACTR1B	BCAP29	HDAC4	MKL1	RP11-648L3.2	UQCRFS1	C19ORF66	SLC25A6	CALY	BEX4	GPR128	ABHD14A	GNAS	RP11-513I15.6	PRSS51	HHIP	RHBDL1	SUCLA2	CRBN	FAM222B	LDHA	NRSN1	JPX	RBMS3-AS3	RP11-203B9.4	FAM96B	RP11-38L15.3	SCAMP1	TTC19	ZSWIM6	YPEL3	DPP7	RAB11FIP3	ZNF883	PDE4DIP	CTD-2349P21.5	STX1B	TNRC18	GAD1	ISCU	ATP5G2	RP11-298D21.1	TTC3-AS1	NSG1	DCTN2	P4HA3	PTCHD3P1	CTA-276F8.2	LL22NC03-2H8.5	AC108142.1	RP11-121G22.3	ARL6IP5	TIMP3	RP11-223C24.1	ABCB1	ERBB2IP	RP11-443A13.5	TRIM67	RHBDL2	RP11-983P16.4	SCG5	ATP1A3	RTN4	MARCH6	IL10RB	ACSL3	ST6GAL1	CHD1L	CWF19L1	AC124997.1	H3F3B	H6PD	PHLPP1	USP54	MAP1LC3A	HNRNPA2B1	MED12L	ZPBP	CTB-171A8.1	CTB-91J4.1	RP5-1029F21.4	MARCH4	TCERG1L	DHRS7	ZNF609	AC092661.1	SPSB3	XPO1	RP11-344E13.3	SPCS2	OSBPL1A	PGRMC1	EIF1B	IL7	COX5A	RELL2	RPL10	CDC37	ENTPD3-AS1	NPAS2	APLP2	BHLHE41	AUTS2	VPS28	WIPF1	RPSA	DOCK4	MUM1	SNAP25	CYC1	TCHP	SHROOM1	CYHR1	PCSK7	NFAT5	AC007970.1	KIF26B	TRAF3IP2	TBC1D12	MAP1LC3B	TMEM106B	SLC27A1	FARP2	MGAT5B	SYP	AC079117.1	AC092839.3	SOD2	RAB3A	PJA2	KANSL1	GABARAPL2	MTCP1	RP11-138A9.2	CDK19	PRDX3	PNMA2	MT-TL1	ZNF714	PPP1R2	SPTAN1	DDX24	VSNL1	ATP6V0B	CHGA	SMARCC2	TTN	SKP1	RP11-248J23.7	MOGS	PSIP1	RNH1	CHRM3-AS2	RP11-234B24.6	FUS	MAX	OVCH1	ATP6AP2	MUC20	STRADB	CLASP1	OAT	FAM173A	SLC22A15	KIF13A	VPS9D1	RP11-126O1.4	ATP6V1G1	SIAH3	SPARCL1	RP11-274H2.2	PRMT1	AGAP1	ATP2B4	RFX4	FARP1	SUMO2	GABPB2	Z83001.1	MIR29B1	PHACTR4	SNX29	MICAL3	GS1-251I9.4	TBCD	CYCS	TRERF1	RP11-588P7.2	RAB40B	FBXL15	SRRM1	MMD2	SCARB1	VDAC2	TCEA2	RP11-544A12.4	C3ORF83	FBXL13	GATAD2B	PHLDB1	KLHL5	PTGIS	RP11-782C8.1	CLIP2	HRH3	CNIH1	HSPA8	CTD-3253I12.1	SEPT5	NARF	FAM21B	SMIM19	POGZ	RP11-770J1.3	FN1	PCMT1	PTK2B	CIRBP	KIF5A	ATRAID	ARID1A	FHL1	SLC8A3	ADAMTS18	PSMC4	PKM	TGFB1	GRM3	RP11-514P8.8	UCHL1	PSME4	UQCRC2	SEPW1	SCRG1	CCND3	CNTN4-AS2	B3GALNT1	VGF	C9ORF142	TM2D3	C16ORF45	MACF1	SLAIN1	ZNF302	LINC00969	TBCB	RAB4A	PTRH2	PREPL	RP11-4F22.2	CELF1	C14ORF132	NSUN2	LYRM5	CANX	SLC8A1-AS1	APEX1	DNAJC19	RANBP1	DLGAP3	UBE2M	PFN2	RP11-219B17.1	CLHC1	EVI5L	RP11-285F7.2	EFR3A	DIP2C	NQO2	FAM227B	RP11-382A20.5	NBAS	HS3ST5	TMEM205	ZNF213	C17ORF76-AS1	SLC22A17	EXT1	MT-TV	ENO2	AP003025.2	KLHDC2	PRNP	FMNL2	C3ORF49	AC016723.4	NPIPA5	DUOX1	SNHG7	NDUFB5	RP1-37C10.3	SARS	RALGAPA2	MATR3	PKD2L2	RP11-754B17.1	AVL9	NUMB	RHOB	DANCR	TET3	JARID2	RP11-129B22.1	FAM120B	CAND1	AC011288.2	AC005592.1	MPC2	VAV2	SRSF5	UBR4	GOT1	PCNP	CTD-3020H12.4	RPS15A	ST3GAL2	C1ORF122	GNAQ	BIRC6	AASDHPPT	ABLIM2	SDIM1	MLF2	EML1	MRP63	POLQ	HSP90B1	ATP5C1	RP11-498B4.5	RP11-701H24.3	ATP9B	WASF3	PARD3	RIMBP2	TBL1XR1	SUSD1	GSTK1	RP11-1H15.2	LYRM9	RBM4B	RP11-82L20.1	H2AFZ	UBASH3B	NMNAT2	RNF213	FBXO44	SEPT4	TMEM30A	NPM1	SEZ6L2	SLC25A5	ZHX2	KAT2B	PGP	GABRB2	MTRNR2L1	VEGFB	RP11-118M9.3	VPS35	STX18-AS1	MAML2	ANKRD36	RAD51B	HIP1	PDE8A	DDX5	POC1B	SPRED1	ATXN7L1	RP11-508N12.2	CTD-2213F21.2	AC019118.2	PCBD1	ACP1	FAM193A	CDK18	B3GNT1	MAML1	SOGA1	TIAM1	KIF6	AC113607.1	CTD-2017D11.1	RP11-465I4.2	HSPD1	DPYSL5	RALGAPB	RP11-484P15.1	CTC-458I2.2	MED13L	TSPAN3	HBB	TMPRSS11A	P2RY14	VDAC1	PGAP1	KIAA1324	COPS8	SEC24B	NCDN	LARS2	TMEM14A	UBAP1	MGST3	NECAB3	AC012317.1	POU2F1	CD47	OIP5-AS1	CCAR1	TIAM2	CNKSR3	GHITM	FAM118A	DNPH1	IDI1	DENND5A	NCAN	FLRT3	UPF3A	NEO1	HIPK2	RP11-516C1.1	RAD23A	EIF4A2	TVP23A	ZFAND3	PDE7A	KMT2C	ELAVL3	AC005789.11	MRPL43	RNPS1	OPA1-AS1	AGAP4	PRKAG2-AS1	TMEM126A	RP11-473I1.5	MED27	WBSCR17	AC068039.1	PTGES3	SELM	GRB10	ADCY9	SMIM15	ALK	SLC24A3	SRSF2	GRM5-AS1	CTD-2396E7.10	PEG10	MGST1	CADM2-AS1	ABCC8	DLGAP4	TMCC1	CNBP	CACYBP	CTDSPL	TAX1BP1	RP11-840I19.3	MRPS21	RPS3A	CAMK2N2	AC026202.3	NEK3	ACTB	MRPS34	SRSF11	LINC00263	AP002954.4	AP2M1	IGSF8	KIF3A	DIP2B	TFCP2	BAZ2B	PACS1	CHGB	PDIA3	ATP5A1	RP11-100M12.3	ARL16	DYNLT3	LIPA	HBA2	HERPUD1	GLO1	RBM6	RP3-368A4.6	RSPRY1	SLC25A3	TCF25	MAT2A	TRAF3IP2-AS1	PPP1R16B	ACTR2	FNBP1	IFIT1	RP11-841O20.2	SCOC	APP	TRNT1	ISCA1	TAB2	VSTM2A	PDE10A	RP11-755B10.2	RP11-708B6.2	IFI6	POM121	AC012309.5	CELF5	GLTP	ARHGAP21	HTT	C3ORF14	PITPNC1	TMCC2	DNM1	ZNF346	SVIP	TMPRSS11D	RP11-430C7.4	TMEM179B	PPP2R2A	RP11-434C1.2	SRP9	KRT10	EEFSEC	LIPI	SLC1A2	ZDHHC20	EPN2	SLC20A2	UNC13A	DCXR	RYR1	TMEM9B	IPO8	HSPA5	ABAT	EIF5	POLR2F	RP11-619L19.1	CTSF	ATP6V1D	RP11-6N17.6	MZT1	TMOD2	PIN1	INPP5B	PDXDC1	WDR59	LRTM1	TMEM242	LINC00599	AMBRA1	STAG3	RP11-21M24.2	RAB27B	PRR24	RP11-123B3.2	C17ORF58	AC005037.3	NDRG4	MLLT10	ENC1	GS1-124K5.11	CCZ1B	LINC00290	MS4A13	C9ORF16	KSR1	MRPS36	PSAP	CMAS	TMEM145	NLK	DLGAP1-AS3	MOAP1	UBLCP1	TMEM223	ERLEC1	FKBP15	MRPS25	PPT1	SV2A	PODXL2	WASF2	RP11-64D24.2	IFNAR2	UBAP2	ADCY6	PTGES2	EPB41L4A-AS1	MIR181A1HG	EID2B	GAPDH	NAPEPLD	EEF1A2	KLHDC9	DUSP6	SYNC	NRG2	CITED2	ANGPT2	METAP1D	AC007390.5	CSPP1	INSR	CHST15	RRAGA	AC004540.5	CBFA2T2	LINC00839	MRPL34	SELT	H1FX	MCF2L2	ARHGAP23	ERH	COPS2	LRBA	LCOR	UBE3C	LINC00551	POLR2C	MLXIP	SLC12A5	RP11-302B13.5	WIPF2	MYO6	SPCS1	MGAT3	CD81	PICALM	DALRD3	ZNF565	AC009120.6	SIK3	RP11-711G10.1	HERPUD2	FAT2	RP4-769N13.7	RP11-37B2.1	MRPL19	XKR6	GAB1	FNDC3B	SNX19	FAM208B	ARHGEF10	PIGC	RP11-217L21.1	RP5-837I24.4	STEAP2	TTC1	FN3K	RNF220	ATP5G1	ZRANB2-AS1	HIST1H4C	RP11-122F24.1	AP4B1-AS1	ARMCX3	C20ORF112	RP11-427H3.3	DNMT3A	PLIN3	RP11-192H23.6	RP1-39G22.7	ZNF511	ST7-AS2	C20ORF194	HSA-MIR-6080	ATOX1	EBF4	IAH1	MTHFD1L	RPL11	MRPS26	LINC00443	RP11-43D2.2	MTCH1	DDIT3	CSMD2	MYO1D	RTN3	CTC-550B14.7	FUT8	ADCY5	CTC-273B12.10	ATP2A2	SH3YL1	NIPBL	GABRG2	NGFRAP1	FAM19A1	PDS5A	HEG1	RP11-386G21.1	HFM1	USP3-AS1	PSMD12	SAMD4B	LRCH1	ATAD1	MAP4K4	PRKCE	PPIB	USP32	ANXA7	RP11-474B12.1	HAGHL	SUB1	AC034228.4	RP11-748C4.1	PPM1H	C11ORF58	COL28A1	TMCC3	KLHL29	PTPRG	SAP18	RP11-141A19.1	DLEU1	ADAM19	ZFHX2	FMN2	ZRANB2-AS2	FAM153C	FASTKD2	CD46	TFEB	POLE2	UQCRC1	MVB12B	THADA	RAPH1	CACNA1D	PPP2R5C	AGPAT4	NDST1	PRELID1	NTRK2	CCT8	FIP1L1	UNC5C	KLHL3	SPCS3	EYA2	MAGEH1	RPLP0	JUND	ATP5F1	BACH1	IWS1	YLPM1	RNGTT	Z98049.1	CDK5RAP2	SQSTM1	TCF7	RP11-1113L8.1	RP11-488C13.5	ATG4C	ATP6AP1L	TMEM135	DGKD	CTA-29F11.1	CCDC93	RP11-257I14.1	CISD1	MYL6B	CTD-2303H24.2	SNCB	AC007740.1	C4ORF3	MED13	C10ORF112	RP11-557H15.4	CUX2	RP11-119B16.2	FAM222A	NAP1L3	DPH1	NUDC	CHST11	KIAA0922	KLC1	SH3RF3	SUFU	FLRT2	PAPD7	POM121C	MIA3	PIP5K1A	CHCHD10	GATS	ZNF814	ZFAND2B	DOCK9	XRCC5	REV1	PSMD7	UBAP1L	PRDX2	RP5-1132H15.1	NAGPA	IQGAP1	CTD-2293H3.2	NUP205	SRM	KIAA1430	LHFP	LPAR1	B3GNT5	AZI2	FAM66C	MAP3K9	RP11-298J20.4	PEG3	ANKRD17	PDE1C	PXK	RPL15	BDP1	BRIX1	SEPT7	GNA12	C9ORF85	CDC42	MRPL16	KLF7	SGPP1	MFAP3L	CENPV	LINC01003	MFAP1	PCNXL4	TNPO2	CLU	TCF20	AC105461.1	TBL1X	TESK2	CERS6-AS1	SF1	OSBPL6	RP11-33N16.2	PER3	RP11-252P19.2	EFCAB13	PCSK6	WWC3	ATAD2B	METRN	ACRC	SFXN4	PSMB1	SIPA1L1	RP11-383H13.1	GPR22	SET	PSMD8	RP11-766N7.3	MAP7D2	EHMT1	AC002116.7	CADM2-AS2	MIR181A2HG	BCL2L14	ZFPM1	PSMC6	IPPK	ATP1A1OS	PTBP3	YPEL2	PRMT8	IGSF9B	CLTA	MTA3	PARP8	PSMC1	RP11-514P8.6	CALR	C10ORF129	PPP1R21	MRPL18	STMN3	SEC11C	LRP8	CTD-3195I5.1	ACAT2	GARNL3	LRRC4B	NCKAP5	RP11-123M6.2	PDE8B	CLSTN2	TMEM141	ITGB8	PTPRE	DCK	RP11-430G17.3	FKBP8	RP11-68I3.2	TUBA1A	NPIPB4	RP1-90G24.10	RNF217	CCDC149	GPX4	FAM182B	C11ORF31	ITGB3BP	APBB2	TBC1D4	PDAP1	DECR1	GRIK5	LRRC1	RYBP	FTH1	CXORF23	ATP6V0A1	ITPKB	PFKM	TSC22D2	RP11-468E2.4	VTI1A	COX5B	CDYL2	RAB2A	KIF3C	ARID2	SLC26A7	PAPD5	FRMD4B	C3ORF67	GLUL	RP11-619J20.1	SNX17	SKI	ARGLU1	LAPTM4B	CUEDC2	FAM134C	AZIN1	LHFPL4	OGFRL1	AC015971.2	PSEN1	HNRNPH3	ZNF98	SGSM1	PTCH2	G3BP2	ARRB1	BCKDHB	OSBPL10-AS1	CPLX1	KLHL28	BCAS2	ACTG1	FLOT1	MOB3B	MAP2K5	PPM1E	UBE2B	ARF1	ZBTB20	DCTN1	SBDS	OAZ1	HSD17B3	PHB2	ZNF544	RAI2	SP4	NAPB	WWC2	ZNRF1	KDM2A	MRPL42	DLG5	ECM2	ZNF385D-AS1	CHDH	NDN	SLC22A14	EXOSC5	CUX1	FCGR2B	DTNB	APTX	ADIPOR2	CD9	DHTKD1	TPGS2	STMN4	STRAP	AGO1	FRMD3	MEAF6	NFATC3	TTLL7-IT1	NPIPB15	QRICH1	ZNF532	TMEM63A	MED10	SLC44A1	RAI1	CTNND2	DNAJA2	SLC27A4	LRRC28	LINC00511	ARX	RN7SL1	PITPNM3	SNRNP70	KLKB1	ZNF586	TRMT10B	PPM1F	RP11-379K22.2	RP11-545D19.1	RP11-611E13.2	TNR	LINC00894	PAIP2	TBC1D22A	UNC80	AC098617.1	FAM157C	UBE2E2	SYNDIG1	RING1	PDXDC2P	RNF152	PCDH9-AS4	EEF1B2	TMEM184B	RP4-613B23.1	SAMD4A	CCS	ROBO3	ARHGAP24	CHN2	ASB14	CDH4	RP11-895K13.2	C17ORF75	RP11-724M22.1	DNM2	QTRT1	MORF4L1	ZNF428	GNB2L1	NHLRC3	RP11-680F8.4	BMS1P20	MPDZ	SLC25A39	MAST3	RIC8B	AF131215.5	C19ORF10	DIAPH2	DDX3X	MAFB	NAV1	RP11-706O15.3	CBR1	LGALS1	LRP6	SPATS2	IMPG2	IFI44	PLXNA2	NOL10	CHKA	HSPA9	LRPPRC	AGBL5	SLC16A10	BTBD7	BCAR1	THRA	RP11-517O13.1	BBS9	ZNF7	RP11-115J23.1	COPE	RP11-343N15.1	RP11-91P24.7	CBL	STK39	BMPR2	AC090186.1	JAGN1	SPIN2B	FBXO2	NDUFAF4	DDX39B	ROGDI	TRRAP	PURA	UBN2	TMC7	RP11-204L24.2	DPP4	PDHB	UBE2V2	AP001442.2	CKB	LAMC1	PHF21A	UNC13B	SPAG5-AS1	JTB	ADC	MAD1L1	CNOT6	RBAK-RBAKDN	RP11-617D20.1	AC004158.2	PAPSS2	NXPH1	C4ORF50	CTD-2176I21.2	AC079922.3	CTD-2036P10.3	TMEM39B	NCOA6	MBD5	DNAJC5G	GOLT1B	COPRS	LY6H	DDRGK1	RP11-390D11.1	QKI	RP11-57H12.3	ANKS6	RNF24	CLDND1	SLC7A6OS	DAGLB	TSPYL1	COPS6	MCFD2	DHCR7	NDUFA11	PNRC1	CIAO1	RHOBTB1	NFE2L1	R3HCC1L	CGGBP1	WDR11	RP11-227G15.3	ENPP5	CTSL	TRIM9	CCT5	MTIF3	PCNX	ATP6V1G2	MFI2-AS1	CBR3	ACTR6	SERGEF	SELK	RP11-6J21.2	GUSBP11	LEMD3	NPTX2	S100A1	QRICH2	PANK1	DCAF5	RERE	CHD7	YWHAG	C1QBP	COG7	ZMYM2	CYTH3	TEX29	PHYHIPL	AK3	AC005532.5	SYNPR-AS1	RP11-355E10.1	RP11-360F5.1	MPG	ATG10	BCR	ALDOA	EIF1	RTTN	MSANTD2	CYB5D2	RFX3	WDR83	FBXW8	SIPA1L3	ELP4	TNPO3	SMARCC1	GSTA4	RP11-146D12.2	ACOT1	AC007679.3	CTC-228N24.1	BEGAIN	TMEM208	CTB-89H12.4	CABLES1	GPSM2	GYS1	RP11-1026M7.2	CMTM4	FOXRED1	AKAP10	ARID4B	TPI1	HNRNPU-AS1	CYB561	ZFAND5	SEPT2	TULP4	HES6	CLEC16A	TAF2	RP4-660H19.1	CFL2	RP11-47A8.5	TCEAL7	LYSMD2	DNAJC13	TPM1	RAN	HSP90AB1	RP11-264L1.4	RP13-578N3.3	NDUFS8	NR1D2	TACC1	RP11-19O2.1	PTPN9	FEZ1	WWP2	RP11-737F9.1	BCAN	PITPNM2	GPR125	PCDH17	PSMD6	UNC79	RFX7	PIP5K1B	CADM3	AC104135.2	SNORD116-26	IRF2BP1	ZNF618	TMX4	SFSWAP	CCDC88A	CTB-109A12.1	FGD5-AS1	FAM135B	AGO2	SLC32A1	KIAA1958	THAP5	PTPN12	PVALB	ZNF496	RP11-793A3.2	RP1-256G22.2	TRIP12	EPC2	RP11-745L13.2	AGAP8	SSNA1	NDUFA5	LYRM2	MAP6	TTC7B	GLCE	FSD2	HMGN2	SREBF1	STARD13	TBCK	RP11-136F16.1	CCT6A	UROS	RALA	SLC35F5	AATK	RP11-1017G21.5	TMEFF2	TMEM50B	SEMA4D	RASGEF1C	STUB1	DEGS1	ZCCHC2	SEC24C	SLC4A10	AOAH	PHACTR3	PRKCQ	RSU1	ENPP4	SCN1A	PLD3	LINGO2	RP11-927P21.1	RP11-181B18.1	ATXN7	DYNLT1	RP11-468H14.2	TMTC2	ANKDD1A	REEP2	RBM10	MKRN3	NARG2	HSPA13	SIDT1-AS1	NAA40	CD2AP	ACVR2A	NAA20	GPR158	EPG5	NBPF12	AC007098.1	JOSD2	COX4I1	RAB39A	ELFN1	SLC13A3	GNG7	MEG3	RAC3	THYN1	INA	AL592494.5	CPEB3	VAC14	XIST	HIVEP3	ARHGAP19-SLIT1	WWTR1	MAN2A1	RHBDF2	ATP5B	GAB2	NAP1L1	RPS8	CTA-360L10.1	RP11-678G14.2	CD82	RP11-359M6.1	RGPD1	LYRM4	ZNF608	GPM6B	ART3	STRC	CERS4	ACMSD	UBA6-AS1	TSPYL4	TTL	DEPDC5	KDM6A	PLD1	CTA-292E10.6	HNRNPU	LARP1B	CTD-2047H16.4	ANKRD12	CADPS2	RP11-18D7.3	NMRK1	CDO1	ITGBL1	TNFSF13B	C20ORF196	CAMSAP1	CAMK2N1	PSMC5	PTPRA	CTNNA2	LRRC66	SIRT3	DCUN1D2	DDHD2	C8ORF4	C4ORF45	ZNF749	C1GALT1C1	FAM107A	ALG13-AS1	BNIP3	PDHA1	RP11-296O14.3	CBR4	MON2	RALGAPA1	TXNDC11	MAGED2	CHURC1	HSF4	ERP29	MSMO1	PTPRO	FTO	PBX1	OSMR	ITGAV	SEC62	CCT2	RP11-85K15.2	CRADD	COX20	RNPC3	SMG6	RP11-296I10.3	WSCD1	B3GNTL1	KIF1B	FMO5	ZNF407	TMEM132B	COMMD3	SCN1B	CLTB	AL078585.1	RGAG1	PRR5L	ATP5G3	RP11-598F7.3	RP11-692D12.1	CDKAL1	PACSIN1	TRIO	KIAA1549	MURC	RP11-173B14.5	ZDHHC21	STK16	RFWD2	RILP	RP11-480A16.1	SCARNA9	ATP7B	SLC25A12	PGLYRP1	EFHD2	USP49	ERGIC1	NAALADL2	RPL10A	SRA1	POLA1	TTLL5	SEC23IP	USP33	ECH1	ATP6V1B2	SPDYE1	KIRREL3	ABCA10	AACS	CSDE1	IGF1R	C16ORF13	NT5C	MRPS30	SAT1	UBE2E1	PKP4	RBM26	ABL2	KCTD1	FAT4	NFIX	GADD45B	RPS2	ALS2CR12	ATPIF1	ZNRF3	BLOC1S2	SH3RF1	TUBGCP4	INPP5A	ALG13	ABL1	NR3C2	CEP350	RIMS2	FLNB	SLC38A2	CRELD1	TPT1-AS1	RP11-486G15.2	AFMID	HLA-DOB	LANCL1	MMP17	WDR25	RP11-23N2.4	SIRT6	AL132709.8	FBXL20	TOMM20	ERCC6	EP400	DOCK10	FDPS	HSBP1	MTFMT	RER1	OGFR	WHSC1	CAMK1D	RP11-613D13.5	KLHL18	SLC22A23	AGO3	TUSC1	RP3-410B11.1	TMEFF1	PHLDA3	SNORD109A	RP1-90J20.11	RPL5	ANKRD30BL	ILF3-AS1	PKNOX1	BICD1	RP11-130F10.1	RIMS4	PDE3B	SSH1	CDH20	SORCS1	GABRA5	ARL4C	PPFIBP1	ASB7	FAM102A	RP11-403A21.3	PITRM1-AS1	AC021016.8	PNMAL1	RP11-500G22.2	CELF2-AS2	SUMO1	ANAPC10	HDAC5	RP3-402G11.26	ACAA1	DLX6-AS1	CTC-340A15.2	SF3B2	FAM179A	GLIS1	RP4-777D9.2	MDH2	SLC44A2	CCDC64	CMIP	MYOT	MBOAT2	HDAC9	RP11-307L3.4	CRIPT	CTD-2203K17.1	GIGYF1	NUTM2A-AS1	BTAF1	HDAC3	LASP1	C16ORF86	MYLK	EGLN3	GLOD4	DLGAP2	FTL	ELF1	TDRD7	ATP6V1C1	MYO9B	MERTK	THAP7	TAF4	CDIPT	CKMT1A	METTL8	COPS4	XRCC6	KIFC2	RMDN2-AS1	ABCA6	ACAT1	CTB-46B19.2	MT-CO2	CEACAM1	CTB-99A3.1	WDFY2	CTPS2	GBF1	SERINC5	CALM1	POMP	DIDO1	DLG3	ATP6AP1	RP11-575L7.8	CEND1	GSN	ARHGAP17	KDELR1	DSEL	DCP1A	SETBP1	CTD-2184D3.7	HMGCS1	FNDC4	FN3KRP	TAF9	TIMM44	BCL2L2-PABPN1	COX7A2L	MAGI1-AS1	POLN	RNF146	PPP2R5A	GLRX3	CNTN2	PNMA1	RP11-315I20.1	GRINA	PRR14L	EMC4	C1ORF51	FAM71C	HNRNPK	CMBL	DDX1	ATAD3B	HPS5	MROH1	ZZEF1	RBBP8	RNF182	RP5-827C21.2	LINC01004	NOL4	FOXO3	ST5	PACSIN2	LINC00402	CCDC144NL	SYNPO2	FNDC5	CDK13	PVRL3	CC2D1A	ZSWIM5	RCOR1	CRYM	RP11-472M19.2	USHBP1	FBN3	RP11-297M9.2	BCMO1	BAIAP2L2	CNTN4-AS1	RPL21	UCK2	OLFM2	LRRC37B	SYNGR3	GABARAP	DUSP18	GZF1	PCDH19	PCCA	SLC39A11	EXTL3	GDA	RP11-557H15.3	B4GALNT1	B3GALT2	NKIRAS1	BTF3	RP11-473O4.4	MSH4	CRTC1	KIAA1324L	MAPK8	AP000688.1	RP11-204M4.2	SNRNP25	ERCC5	ARHGDIG	AL162431.1	DTNBP1	C6ORF136	KIAA0556	PLEKHA1	TSTA3	C19ORF70	AC006116.20	RPLP2	PANX2	ZNF189	FERMT2	KCTD8	CTC-490E21.12	PAN3	ISPD-AS1	ZDHHC14	TRAPPC8	PALD1	LHFPL3-AS1	C12ORF79	SNPH	AC016910.1	MCCC1	EML6	DISC1	ALKBH7	NDUFA4L2	TUBA1B	BTBD8	SSH2	DPF3	ATG14	TMEM55A	AC073479.1	ITPK1	PURG	NUP54	CDKN1B	MEG8	AKR1B1	AC068542.1	USP34	AC068718.1	GUK1	ASPM	RAPGEF1	UBE2S	PNCK	AC007383.4	ATP5L	PDCD2	FAM120A	GALNT6	CEP89	C1ORF213	MYRF	CTC-459F4.5	RP11-187O7.3	AC011997.1	F3	PARP2	RPL30	VPS54	MAP3K1	JKAMP	EPM2AIP1	FARS2	LINC00508	CTC-542B22.2	GRM7	TECPR2	C12ORF29	EIF1AX	RFK	COL19A1	LYG2	ZMIZ1-AS1	RP3-414A15.10	PPP2CB	ARF5	RP11-305E17.6	NDUFA12	NAT10	CYSTM1	VCP	PPFIA2	ATP5J	KDM4C	RP11-63C8.1	SLC22A4	RP11-518L10.5	CAPZA2	CTB-31O20.2	RP11-22P6.2	RAF1	STX7	RWDD2A	CBFB	TMEM178B	C17ORF89	LINC00473	RP11-775D22.3	CASC7	ATP13A2	MFSD3	LRCH3	TTC9B	TSPAN13	ANKRD2	TASP1	GK-AS1	DNAJB9	LARP4B	FAM50A	SERPINE2	AP2A1	DZANK1	UFC1	RP11-390E23.6	NDUFA4	U52111.14	SPRY4	CCDC47	RYK	ACTR10	NEK4	ANKIB1	EPB41L2	CTD-2396E7.9	NINJ2	ZNF512B	RP11-977G19.12	ARHGEF3	VPS29	PACS2	AGAP3	PSMB6	LPAR6	PLK2	FAM196A	MOB4	THY1	SDCBP	RP11-481C4.1	ELMO1	ATP11A	ATP11B	SMURF1	GGT7	KCND3	NEDD4	PDE9A	DDIT4	CUTA	RP11-1212A22.4	LRRC16A	TRABD	MLX	NARS	HIGD1A	ARHGEF10L	KLHDC3	SCFD2	KIAA0355	SLC4A3	ENHO	POLD3	JAK2	RP5-1115A15.1	NUDCD2	SMPD3	AP000320.7	WDR70	CTD-2562J17.4	CLTC	ACADVL	SPRTN	EYA3	HIATL1	UBE2R2	CTD-2058B24.2	RP11-21A7A.2	CLVS1	ASRGL1	CYB5R4	GLG1	TTC3	RBBP7	OMD	SMG1	MBNL1	MAST2	FBXO42	ASPN	FAM195A	RP4-612J11.1	ANKRD36C	SULT4A1	PDZD4	GPR137C	RUSC2	RP11-335O4.3	CTD-2243E23.1	CYP51A1	SORCS3	SCG3	USP6NL	MIAT	FGF14-AS1	HVCN1	GNPTG	KDM5A	RP11-162D9.3	ANKRD20A3	AKT3-IT1	RP11-490D19.6	RANBP17	PAFAH1B1	MIR219-2	NBEAL1	PPID	KIAA0247	RP11-436D23.1	UFL1-AS1	DAPK1-IT1	SURF1	LINC00662	PIKFYVE	RAD54L2	HIATL2	MYO1E	KDM3A	HMGCR	KIAA1211	LMNB1	TSR2	PRIM1	XPO6	RP11-571M6.7	OS9	EIF2B5	CTD-2031P19.5	RP4-739H11.4	STK10	KIAA1586	ARHGAP35	ETV4	COL5A2	SYCP3	ENO1	CATSPER2	PSMB2	EXOC6B	FAM200A	NBPF3	SGK2	RSL24D1	RP3-475N16.1	PPP1CB	RP11-584P21.2	STARD4-AS1	CTD-3239E11.2	TMEM246	NDUFB4	TCEB1	RN7SL674P	MGA	FAM19A5	CNRIP1	RP11-499F3.2	OXLD1	SPINT2	CLCN3	C1QTNF4	SYT11	GSTP1	LYRM7	SECISBP2	RPL18A	RP11-262H14.3	ANAPC4	SLCO3A1	NXN	KHDC1	AC012593.1	GIT2	ABHD17B	ACTN4	TRAPPC3	KAT6A	TCEAL3	AKAP13	CYP27A1	ZNF277	PEX10	USP13	ARL3	RPA3	DHRSX	PDSS2	GXYLT2	DNAJC7	PDIA6	PNMA3	DAPK2	CDK5	RP11-125B21.2	SLBP	RNA28S5	RASGRF2	OXSR1	NPPC	SEMA4F	NUP210	GATAD2A	DGKI	RGMA	RXRA	ZNF827	ATP8B2	ZEB1	IDH3G	ALDOC	CACNG3	RORA	SPSB1	RP11-24J23.2	LINC00657	RP11-445H22.4	ST6GALNAC3	CD164	CBX3	SIK3-IT1	C20ORF26	FXYD7	HHIPL1	DHPS	TRIM23	TANGO6	LRP11	SGIP1	FAM174B	CDC42SE1	TFAP2E	ST8SIA5	KPNA5	GRM4	UBTD2	LPHN3	AGGF1	RP11-111M22.2	SRI	STT3A-AS1	WBP1L	RSRC2	SLC35D1	ALS2	TAF1D	ZMYND8	RP11-144G7.2	PTN	RP11-172F10.1	RLTPR	TALDO1	SF3A3	TKT	AP3B1	ABHD15	AP1S3	RP11-539L10.3	COMMD8	EYS	HLA-DMA	MYCBP2-AS1	BAHD1	FAM13A-AS1	RP5-977B1.7	ECE1	CBX1	LDLRAD4	GRIA1	PCNXL2	ANAPC15	STK40	APRT	RP11-594N15.2	SGK3	RN7SL508P	RP11-272P10.2	OSBPL3	BEX2	TMEM206	HPN-AS1	XXBAC-BPG299F13.17	C1ORF216	ILK	RHEB	WDR44	HINT1	ARL6IP1	SGTB	SSR4	RP1-67K17.3	GMDS	TMEM164	TMEM147	MICALL1	PNMAL2	RP11-1114A5.4	RP11-446H18.5	PDE4A	DNAJC1	HARS2	STX19	ANKRD46	MOK	RP11-540O11.4	TMEM47	RP1-240B8.3	CTD-2561J22.5	AC009961.3	TRPM7	NALCN	FBLN7	ZNF254	NAA10	PHPT1	SLC35E2	BTBD9	SYT9	SAP130	NDUFB11	UBQLN2	GLRX	DNAJB14	AC012358.8	RASGRP1	RP11-802E16.3	RPL14	NDUFB7	SRPR	STEAP1B	MTOR	NDNL2	RP11-547I7.1	GPR162	TRAF3	TTC28	CTA-85E5.10	HSPA1A	MPPED2	MAPKBP1	ATXN1	RBP4	CAMLG	RP11-148L24.1	HSPBAP1	KIAA1671	NME4	RP11-542K23.7	ZNF710	HOMER1	RP4-769N13.6	PDE4B	TXNL1	GRK5	ARL1	ROCK1	LINC00883	CBWD5	LIFR	PEAK1	GIGYF2	CPQ	MT-TM	HNRNPH2	AP000769.1	HSA-MIR-490	PRKG2	AC018462.2	CNNM4	MFSD11	C10ORF76	DLEU2	RPS7	AHDC1	AP000892.4	DUSP28	CRK	DNAJB6	FHIT	RP11-159D12.2	HES5	RPL6	ACVR1	AC068533.7	TMED4	ZNF462	MAST4	PEX1	LGR4	ZNF718	UGGT1	LTBP1	RHD	RP11-39E3.3	CYB5R1	DCLK2	FAM155A	AC010127.5	TUFM	MAP4K3	E2F3	COPS5	RP3-348I23.2	TBC1D22B	AC013394.2	SYT2	PPARD	ZFC3H1	SPIRE2	VKORC1L1	RP11-626E13.1	GABRG3	TMEM126B	RN7SK	ALDH8A1	CCDC24	AC015987.2	RP5-837I24.2	BCAP31	FIG4	PRPF8	CACUL1	TUSC7	SGTA	ATF1	C6ORF106	RNF4	WDPCP	ZNF516	NECAB1	AL603926.1	FAM168A	DLEU7-AS1	SUMF1	NUDT14	LRRN2	UVRAG	RP11-435B5.4	FAM126A	PLEKHG1	CSTF2T	DPP9	RP11-370I10.2	PTPN14	RPPH1	CCT7	RP11-620J15.3	C20ORF24	WDR20	MTMR10	BBX	SERP2	PDE6C	INTS1	PIK3CD	CTD-2277K2.1	UBP1	RP11-138P22.1	AC009227.2	KIAA0319	RP4-737A23.2	RP11-219A15.4	MAN1A1	GS1-124K5.4	RPTOR	EMC7	CCDC41	RP11-673E1.4	CYP3A5	FCHO2	FRMD5	ERC2	TMEM258	SLC35C2	PARP6	TUBE1	SEMA6A	ZNF484	MAP3K7	CTD-2152M20.2	RSL1D1	SDK1	PHKA2	NVL	TBRG1	AFTPH	FBXW4	PHC2	CCDC38	WEE2-AS1	PROM1	GPC6-AS1	UTRN	RP11-395G23.3	CES4A	TRIP4	NRSN2	DNAJC5	TAF3	DOCK5	CFL1	RNF6	SMAD1	ARMC9	RN7SL2	TUBB2A	RP11-461O7.1	PHF20L1	CDC42EP3	RP11-6N17.4	STX16	SERPIND1	KDM3B	PAQR5	YWHAH	TRAPPC10	MRPL9	SLC36A1	YBX1	ZZZ3	OLA1	RP11-174G6.1	NTRK3	ANO10	NINL	BRSK1	SIN3B	STX10	CASD1	TERF2IP	GRIN2D	RPS5	NECAP1	RNF175	MAPKAPK2	LRP5	NUP98	SRCIN1	PA2G4	IL18	SOD1	ZNF592	SENP1	MINK1	PAQR8	P4HA1	MB21D2	EIF3K	CHMP4B	IMP3	ITM2C	APIP	KIF16B	DAG1	ASNSD1	EPB42	CTTNBP2	AC073342.12	NHS	TMEM251	RP11-269G24.3	AC002429.5	CACNA1C	ARHGAP1	PLEKHM3	SORCS2	RP11-677I18.3	GALNT1	ARFIP2	RP11-510J16.5	LGI3	COMMD6	ABCC10	PCP4L1	MCPH1	RP11-156P1.3	SUGP2	SNAPC5	REEP1	ACTR3B	JUNB	SPEN	YAP1	RANGRF	TRPC7	RP11-392E22.11	NRG4	CCM2	EFHD1	RBMS3-AS2	RP11-498P14.5	INTS6	NFASC	IL4R	HDAC7	MT-TP	USP40	CDON	MARK2	FBXW7	MSI2	WDR4	RP11-535M15.1	SLC38A1	GAK	ZNF790	SPOCK3	OGDH	ACSM3	KCNMA1	POLR2K	CREB5	ZDHHC11	GLT8D1	RAB40C	CALCOCO1	TXNIP	XRN2	RANBP10	TMEM132C	TJP1	DENND1A	DUT	NUDT16L1	PI4K2B	PSD	RIMS1	TLK2	ARID1B	HS1BP3	STRN	SMARCA4	RN7SL660P	GPC4	MRPS6	RGS5	DIRAS3	SLC24A5	TMEM33	ZNF236	C15ORF41	PPP4R4	DGUOK	INTS8	ARMC2	NRXN1	TM2D2	FABP3	DEPTOR	ZNF423	CKMT1B	PFDN5	SUMF2	CSMD1	MCU	HS2ST1	RP11-556G22.2	ZNF449	CCDC37	RPS6KA6	MLK4	OST4	NARFL	TMEM108	TP53	PIK3C2B	NSG2	SLC16A4	KDM4B	STX5	C7ORF50	BCL11B	RPL23A	RP3-510L9.1	PILRB	GPATCH4	TCTN2	MRPL35	TMEM167A	PDCD7	C5ORF15	PGAM1	CEP120	PPARGC1B	ZC3H11A	RP11-875H7.5	FLCN	CTC-444N24.11	BACH2	RP11-887P2.5	USP37	ATF6B	C15ORF61	TBC1D25	MND1	C6ORF10	RP11-556G22.3	SUN2	PADI2	SIGIRR	GLIPR2	PRUNE2	SESN1	POLR3K	CLEC11A	C5ORF45	GDNF-AS1	HNRNPAB	RARRES1	ZNF444	IRF2	FBN1	COL24A1	SLC13A4	TBCC	DOC2A	RP11-137L10.6	CASP6	RP11-479G22.8	FKBP4	SSU72	NCOA5	VGLL4	STRN3	ATP6V0E2	FAM213A	TBC1D5	AC006262.4	CPNE2	RP11-138H11.1	LRCH2	TRAF3IP1	DGKE	CREB3L2	SCARNA5	RP1-146A15.1	RP11-67K19.3	ZC3H3	GNGT1	POLR2J	EXD3	B2M	NSD1	GATSL1	EEF1E1	POMZP3	ASIC2	LENG8-AS1	GMPR2	CTB-92J24.3	TDRD6	GTF2IRD2B	NUP214	CADPS	ARNTL2	RP11-464F9.21	RP3-477O4.14	SUV420H1	TMX2	IL6ST	SNHG10	CTC-304I17.3	CSNK2B	CYP46A1	RP4-749H3.1	ZP3	TMEM196	AC092620.3	RBPMS	GJC2	GNG12-AS1	LSM5	RAB30	VPS45	RP11-4O1.2	STRA13	CTD-2020K17.3	AL136376.1	CATSPERG	GCHFR	RP11-45M22.4	NFKB1	RP5-1006K12.1	FBXO32	PRKCB	CPNE4	PZP	SOX15	SLC9A7	C7ORF41	STIM1	YY1AP1	HAGH	C1ORF63	KTN1	C16ORF95	MSRB3	AP4S1	SUGP1	SSBP4	SERP1	CNPY2	WDR66	TIA1	MLLT11	FIS1	IDI2-AS1	TMEM55B	ASXL3	HCG18	TAPT1-AS1	AP000857.3	RP11-552M11.8	DDX27	QSOX2	MT-ATP6	THRAP3	DKK1	RP11-75C9.1	TMEM8A	CSTB	FOXK1	PTS	YWHAZ	DDT	ARL17A	MAP1A	SDCCAG3	PCDHA12	NPHP1	RP11-473M20.7	MPP4	AC009065.1	PFDN4	RP5-1085F17.4	ATP5D	BTRC	ZNF330	IKBKAP	FAM53B	FBXO31	CASC14	TIGD1	SWT1	FBXO18	ARF4	DTX4	STX8	HACE1	AC010890.1	UBC	MOCS2	CUL9	KIF21A	WDFY3	MED8	EMC6	SLC28A2	RP11-110I1.11	LEPR	TRIM24	C8ORF82	RP11-705C15.5	CCDC142	LRRFIP1	COG3	USP31	PAXIP1-AS1	DUSP1	DCTPP1	SNHG15	CASP9	RP11-66H6.3	FECH	RAD18	KIF13B	SLAIN2	RP5-921G16.1	PSPC1	HERC4	RALGPS1	NELFA	PYURF	TMTC1	PKD2	NXPH2	PFKFB4	NOXA1	RP11-111A22.1	PICK1	PPP6R3	CDHR3	PARG	AC007092.1	B3GAT1	GTF3A	FBRSL1	CARHSP1	LAMTOR1	CCDC115	PAK4	TRIM37	RP11-117L5.4	SDR39U1	MED6	RP11-557C18.3	ZMYM4-AS1	SYNJ2	RP11-806K15.1	ZNF770	ACER3	ANAPC11	CCDC147	TCAIM	PELI1	RP11-382A20.4	MDC1-AS1	NHP2	ACOT11	SYT12	AHCYL2	COL10A1	PMP22	NDUFV2	MYL6	SASH1	SIPA1L2	SOCS7	SLC6A1	KIAA0232	CASC4	RP1-117O3.2	PDK2	HNRNPA0	RP11-625H11.2	TRAPPC2	LRRC53	DNAJC9-AS1	TTYH3	AKTIP	ARPC3	RP11-894J14.5	SPATA5	ARID3B	TIMP2	BMP2K	EIF2A	NEGR1	RGPD8	AF131215.4	C9ORF9	CCDC65	ANTXR1	PHF8	FANCC	DCDC2	AHCTF1	ENAH	AC109135.1	HRH1	CALM2	AC006160.5	RHBDD1	NF1	DISP1	ZNHIT3	LRFN2	DLEU2L	NUDT12	CDKN2AIPNL	TXLNG	XXBAC-B476C20.13	RP11-166P13.4	CEP85	OSBPL11	JPH3	NR1D1	CALCB	PRKAR1A	SHANK1	CDK12	MACROD2-AS1	VPS13B	DENND4A	FPGT	RP11-90D4.3	MIDN	RNF123	ZBTB4	RP11-467L24.1	LMBRD1	HSA-MIR-8072	TANC1	R3HDM2	SLC4A7	MORN1	SPTLC2	KMT2A	SPSB4	RDH11	MBD2	RPS27L	IMMP1L	MRPL27	TCP1	A2ML1-AS1	LINC00672	RP11-982M15.2	STMN1	TMEM132E	PRED58	RP11-138A9.1	CEP85L	HIST1H2AC	TMEM259	SF3B14	WFDC2	AHRR	RP11-356B19.11	RP1-3J17.3	FIBP	COLGALT1	SPATA33	STMN2	FRMD4A	BLOC1S6	TAGLN3	SYT5	HAX1	GRIK1-AS1	SLC41A2	GALNT10	STOX2	TAPT1	AC009518.8	ZNF274	RP11-1275H24.1	KHDRBS3	GATSL2	RP11-355I22.2	MMP24-AS1	SARM1	LEPREL1	RP11-728F11.4	EIF3J-AS1	CT60	CTD-2007L18.5	RPS10P7	PPFIBP2	F8A1	CLEC2L	DRAP1	BRF2	AC007193.6	ABCC1	SORBS2	FAM208A	TRA2B	C9ORF41	SVEP1	DNAH1	MRI1	LIMS1	CCNJL	GABPB1-AS1	FIGN	SNAI3-AS1	MTMR3	C9ORF69	TAF8	CTD-2017C7.2	KLHDC10	HSPE1	AC091153.4	INTS4	UBAC1	SEMA6D	TAF11	AC097467.2	CBR3-AS1	KCTD4	BBS7	METTL2B	ELL	CLMP	USP11	NDUFB10	PIK3R1	MKRN1	LSM3	UCHL5	RNF157-AS1	C20ORF201	SYS1-DBNDD2	PEX5L	OSBPL8	HNRNPR	PDLIM2	POP7	CLDN11	INTS2	NAP1L2	IPO11	TRAPPC4	RP11-1101H11.1	RP11-298I3.1	BTBD2	FAM120C	LATS1	SLMAP	MAGEF1	NKAIN3	TUBA8	PDLIM5	C9ORF84	RP3-325F22.3	BSG	RP11-460H9.1	RP4-734P14.4	CSF3R	ZFYVE27	CNNM2	LINC00907	TMEM59	MRPL4	RP11-477H21.2	UBE3D	TTC13	FGF14	FRMPD3	ASTN1	RP11-554F20.1	HARS	GRIA2	APLP1	CACNG2	TMPRSS5	FBXO7	RPL22	SCNM1	MRPS7	GAS6	DGKH	PDE6B	AKT2	SERAC1	CREBBP	CARD11	RP11-214N9.1	USP25	GALNT13	LGI1	RP1-67K17.4	P4HA2-AS1	NCBP2	EAPP	GNAO1	RASAL2	TTYH2	DNAJC8	SURF2	RP11-820L6.1	RNF122	NUAK1	PSMA7	RIPPLY2	ODF2	EMC3	COG6	TMEM117	C1ORF132	MRPS35	UQCRH	LSS	CREBZF	PCDHB16	ZC2HC1B	GTF2E2	SERINC3	CRYGS	RP11-879F14.1	NCAM1	GSG1L	CAMK1	NMNAT1	CSRNP3	FRMD6	MRS2	PPP1R15A	TMEM132D	ZC3HAV1	RP11-701P16.2	CDKN2D	COPZ1	TRIM32	BID	PPP2R5E	TC2N	EIF6	SLC26A4-AS1	RP11-89M16.1	FUCA2	KIAA1107	DOCK7	CTAGE5	ALDH5A1	ELOVL6	SYNGR1	SLC2A9	DCAF12	MYO16-AS1	D2HGDH	P2RY12	SERPINE3	RP11-156P1.2	CASZ1	RP11-318C2.1	SRD5A3-AS1	PTCH1	HSBP1L1	MRPS14	PCM1	ARHGAP27	PARD6G	CCDC62	MGAT2	ITGA5	DCDC2B	RPL28	SIN3A	SDF4	PALM	UBL4A	SLC38A7	ARHGAP26-AS1	PDK3	ISOC2	PRRC1	COL4A5	SLC25A20	AC000099.1	PARK7	AC004538.3	IFT43	NEAT1	CTD-2555O16.1	SEL1L3	PROS1	GPBP1L1	PNMA6C	TMEM106C	RP11-88L24.4	ZNF577	SMURF2	CORO2B	LRRD1	GPR64	ADNP2	BLVRA	TOM1L2	AC022498.1	RPE	ZNRF2	BEND4	LIN7B	CTNND1	CAMKMT	TMEM230	STXBP1	LINC00680	MRPL36	CIRH1A	RP11-529K1.3	IL17RD	RPS6KB1	ARMCX5	MESP1	XKR4	ATF7IP	RP3-430N8.11	SCN7A	CBWD6	RP11-400F19.18	GLRX2	CCDC60	NPIPB5	RP11-446F17.3	RP11-526F3.1	NAV2-AS3	WAPAL	ATAD3C	ASAP3	KCNS3	CDC7	FAM193B	CNTN4	DZIP1	GALNT8	LINC00266-1	SPAG7	RP11-1081L13.4	TDRP	MXRA7	CHRM5	TTC39C	NDUFAF3	GABARAPL1	PEX11B	PTPLAD2	TCEAL1	SSR3	ATXN2L	KPNA6	MCC	RP11-320P7.2	AC003102.3	SPATA6L	ACAD10	HNRNPLL	ZNF573	CD200	CTD-2561J22.3	PAPSS1	WDR12	GPR107	MSRA	C15ORF40	RPS6KA2-IT1	SPOPL	AOX1	QRSL1	SOS2	GON4L	LINC00616	RP11-77P6.2	NOTCH2	EBAG9	PVT1	ZNF276	ARL10	KCNJ3	ASAP2	ZNF652	CTD-2135J3.3	CYYR1	VAV1	ASXL2	DDX6	RP11-642D21.2	BAG1	SGMS1	PGLS	IDH3A	TTC8	AC144652.1	SYN2	RP4-665N4.8	RPS6KA3	PYROXD2	HYDIN	RP4-610C12.1	NT5DC1	ZBTB1	MAPKAP1	CTXN1	TNFSF12	RP11-789C17.1	GAS6-AS1	RP11-708J19.1	SLC22A18	RP11-143J12.2	RBM19	SLC30A7	DLD	IFNAR1	SYMPK	PLEKHA5	PTPRN2	RBM14	TMUB2	RP11-84A1.3	KLRB1	GPATCH2	TRAPPC12	BCL7C	FGFR2	RP11-152L20.3	DNER	EBLN2	SEC61G	STAM2	C7ORF60	DCUN1D1	VMA21	ZNF720	CORO1C	INO80D	PXN	MYL12B	AC132872.2	PPL	TRPS1	ATG13	CNIH2	RP1-167A14.2	SLCO2B1	TOB1-AS1	LPAR5	PTGDS	DOCK6	TFDP1	SCAF8	SLC39A9	GDI1	BCL2L1	PTPRN	RP11-831F12.2	IRS1	C1ORF123	C19ORF82	PACRGL	CTD-2246P4.1	RP11-412D9.4	CTC-565M22.1	CARNS1	SCRT1	LYSMD3	ZNF862	SSBP3	SCAF11	KCNH8	STK31	FAM78A	RPL13	RAD51L3-RFFL	NOL7	LCORL	WDR26	PPHLN1	CLN5	RP11-737O24.2	TSN	CAT	CTC-484P3.3	AP1M1	WWC1	ARHGAP31	HINT2	UQCR10	GLDN	PPP2R1B	PRSS23	PPIA	RP11-218F4.1	NUBP1	MAP3K3	RP11-444D3.1	RNF150	TUBB4A	ATP5L2	NUDT9	TRIM59	DTWD2	C3ORF35	WDFY3-AS1	RP4-755D9.1	TMED2	PTDSS1	HTATSF1	TSPAN14	BLOC1S4	PPAPDC1A	NNAT	INTS7	FUNDC2	MT-ATP8	RP11-707A18.1	HPS4	SMAD5	COMMD10	UQCC1	VOPP1	RP11-638L3.1	LINC00176	ZFPL1	ZNF774	RALY	ARHGAP39	USP14	TPRXL	BCL11A	DDX52	PDS5B	WDR52-AS1	RP11-746M1.1	LPCAT2	TIMM13	ELL2	BAZ2A	ESF1	CACNG8	ANKRD44-IT1	ELOVL7	RP11-742D12.2	RAB28	SP9	DGKG	SSX2IP	CTD-2336O2.1	FAM161B	EEPD1	RP11-286N22.8	TMCO3	SPOCK1	SMAD7	NCOA2	ERAL1	KLHL24	SGK494	NDUFAB1	ANP32E	KIAA1549L	ANKRD28	PRB1	RP11-122A3.2	TMEM134	KRR1	ZNF273	CORO6	MALT1	KIAA0226	CFLAR	DPH3	SMS	RP11-149P24.1	SPATA22	RP11-75C23.1	SPTSSA	EPB41L1	SST	AC007966.1	REPIN1	AC009120.4	LMCD1-AS1	AREL1	GPR135	LACE1	UBXN7	RBM5	RP11-214K3.23	MIS18A-AS1	STH	TLE4	DBP	AAMP	SELP	NEU3	CPOX	RP11-298D21.3	RP11-478C1.7	AQP8	EFNB2	C18ORF25	RP11-357C3.3	GOLGA4	ARF6	PLGRKT	RNF185	ABHD8	EZH1	NLGN1-AS1	PMP2	ZNF470	RP11-201K10.3	ZC4H2	KIF19	ZSCAN18	TMEM120B	UNC45A	RP5-1043L13.1	CYP17A1-AS1	SENP7	UBOX5	RP11-421L21.3	LINC00106	LINC00568	AP2A2	FAT1	GAS7	FAF1	CREG2	FAM66B	ATG7	MAPK9	CPB2	AC007040.11	NDUFA2	ATP6V1F	TRAM2	POLB	STK38	CDC16	TENM4	C7ORF25	NAT9	DHX29	RNF216	SIVA1	PPP1R12C	RP11-811P12.3	HNRNPA3	DNM1L	ANKRD23	GCN1L1	PTPRM	AC009501.4	RP11-410E4.1	MT-RNR1	AGMO	LRRK2	ACTN1	RBKS	LINC00342	CYFIP1	SETD5-AS1	NPHP4	GABRA1	PHC3	RP11-588H23.3	RP11-446N19.1	AKAP8	LXN	OGN	C2ORF62	FAM127A	CLSTN1	SLC39A10	RAB3GAP2	CDR1	UPF2	RP11-210M15.1	PPP1R26-AS1	TRMT11	ADAM32	CNTNAP5	PCBP1-AS1	ERGIC2	SVOP	B3GAT2	CECR2	RP11-1103G16.1	XBP1	MAP2K3	SOHLH1	ZNF282	C6ORF89	CIR1	C9ORF38	ARPC5	ATMIN	CA8	PTCHD2	SIDT1	SDHB	KCTD3	ASPDH	RN7SKP76	CTD-2368P22.1	AK5	CTC-535M15.2	CTD-2054N24.2	GULP1	AC016683.6	PPP4R1L	RP11-439H8.4	PEX5L-AS2	KIAA0754	PCDH9-AS3	FAM217A	PRICKLE2-AS3	ST8SIA2	RP11-678G15.1	PHF21B	EPN2-AS1	NDUFA6	RCSD1	RP11-693J15.5	JRK	TYW5	PUS10	C9ORF91	DLX1	PHF2	FOXG1	SCCPDH	GUCY1B3	POU6F1	EML5	C1QTNF6	C4ORF32	C15ORF60	TRIM71	RP11-285J16.1	LINC00159	CC2D2A	DMXL1	EPT1	AC002472.1	TMEM14B	IRAK3	RP11-77G23.2	NUDT8	PPIL4	ITGA2	FAM58A	BZW1	RP11-82O19.1	FAM171B	FKBP2	SPPL2B	VBP1	MSANTD3	VCL	CREG1	CALCOCO2	BAX	DKK3	LRP4-AS1	AC069513.4	NAP1L5	COPS3	RGS11	PRR3	AC008269.2	BBS2	UHRF1BP1	AC019118.3	POP5	RP11-3L8.3	PCED1B	IBA57	CLPB	C7ORF26	WBSCR22	CASP8AP2	GALM	RP11-301H24.4	GRAMD4	SLC25A29	KAT6B	AMH	HIST1H4E	CCDC7	RPS4X	CTNNB1	DOPEY1	PSENEN	SACS-AS1	MELK	EIF4G2	MPHOSPH8	FAM46A	FAM155A-IT1	RP11-121P10.1	NDUFS3	ESD	NCL	GAS5	YWHAE	RP11-315I14.2	RP13-225O21.2	KCNQ2	EFR3B	STAU1	CNN3	FRAT2	CCNDBP1	SRBD1	SEC22A	FAM204A	RP11-321L2.1	ZNF536	REEP3	OSBP	RP11-417J8.3	SLC26A3	RP11-44F21.2	SLC25A16	KIAA0020	RP1-223E5.4	RP11-402J6.1	FGF12	SNAPIN	CTD-2260A17.2	CA1	GDE1	BNIP3L	OAF	PRSS56	FAM20C	RHOXF1	RP1-317E23.3	YIF1A	RTN4RL1	SYTL3	DIO2-AS1	AF064860.5	PTPN20B	TAPBPL	CTD-3025N20.2	NACC2	NHP2L1	QSOX1	ZNF783	RNF26	CTB-161M19.4	RP1-292B18.4	NME1	MIB1	RP11-629O1.2	B3GAT3	CCT4	SBNO1	RP3-467L1.4	OTUD7B	SLC22A10	ZBTB2	TMEM44-AS1	RP11-90E5.1	KLHL2	PPP2R3A	FXR1	ATP11C	C1ORF174	JHDM1D	DEF8	MTUS2	AL450992.2	TCP11L2	CCSER1	GJB7	DCTN3	NEDD4L	ODF2L	ARL2	RHOBTB3	GJD2	TRNP1	MARS	BRWD3	EVI5	MOBP	RP11-438B23.2	PWP1	EDA	VLDLR	TTYH1	TMEM191A	RNU1-16P	RAB6B	ZNHIT1	USP36	RNF111	ATP5H	ADSL	PCGF6	KIAA1328	ARMCX2	COQ10A	NPAS1	GTDC1	RP11-114N19.3	MARCH8	ZYX	AJAP1	MN1	RBM44	RWDD1	CNOT1	HSA-MIR-1199	PCP4	AC084219.3	OVGP1	AC025263.3	RP11-843A23.1	RP11-489E7.4	SGCZ	SEC16A	RP11-403I13.4	FAN1	RP11-473J6.1	NDUFA8	LINC00630	NPIPB3	FNBP1L	UBE2N	ADORA1	KDM1A	UTS2	TP53RK	AC004840.9	TECTA	FAM211A	TIPRL	LA16C-306E5.3	CNOT10	HSD11B1	AP1S1	RP11-680F20.9	ST13	SYNRG	PRKAR2A	TRIM11	S100PBP	AC073842.19	XXBAC-BPG154L12.4	GS1-433O24.1	CTD-2540M10.1	DAAM2	RUSC1	DNM3OS	PPP1R10	WLS	ADRA1B	ZBTB8B	SBK1	SEMA3A	TEX264	ZNF81	NUP160	ZFAT	QSER1	SGCE	C2CD3	MARCKSL1	RP11-467I17.1	WASF3-AS1	C8ORF33	SRSF9	ZNF490	RCOR3	RP11-981G7.2	LPIN2	AC005009.2	KIAA0100	RP1-90G24.6	FBXL22	PHB	TUBB4B	RPUSD3	POLDIP3	PRR13	RP11-625H11.1	ABTB2	UBE2V1	ADH5	LRRC47	MYH14	ZSCAN30	BRI3	ARIH2	RAB5C	NAB1	FOXO1	RP11-981G7.6	EVC	PEBP1	PPP1CA	ARFGAP1	CTD-2260A17.3	FAM217B	SF3B3	TRMT44	BLVRB	BAG5	DROSHA	A2M	FLG-AS1	HADH	BCAS3	RP11-351A11.1	ANKRD20A1	KCNN1	B3GALTL	ARHGAP6	C4ORF21	CTB-57H20.1	PLEKHA2	SMARCA1	SEMA5A	ACAP2	LINC00843	CADM4	TRIM4	DPF2	TNPO1	SPAG16	AKAP8L	C2CD5	AC012074.2	RP11-2G1.1	PPP2CA	ZKSCAN5	LYST	SFRP4	KCNK3	ENO4	NALCN-AS1	RP5-1107A17.4	TMEM14C	GNG5	TAF1	PIK3C3	KLHL22	GRAMD1B	TTLL7	ATG9B	GAN	LRRC19	GNG3	DXO	PGAM2	PRDM5	FAM13A	KCNK6	RBMS2	SLC7A14	RN7SL37P	AP001462.6	SNAPC4	ARFIP1	DGCR2	TINCR	FAM174A	CHD1	MST4	KCNE2	MYO9A	CNGB3	SLC1A4	C10ORF68	RP11-701B16.2	C22ORF34	UNK	ANKEF1	C22ORF43	CDKN2AIP	FANCA	TMEM167B	EPHB2	UNKL	RP4-676J13.2	TET2	RCC1	SLC12A6	RP11-688I9.4	POMC	ATL3	PARP16	CIZ1	RANGAP1	ALDOB	LRRTM2	RARS2	PIAS2	RP11-547D23.1	ABCB8	ENOPH1	FAM65A	SNTB2	BSN	PPEF1	CTB-12A17.3	ANKFN1	RP1-91G5.3	PAXIP1	PEX26	NKAIN2	C10ORF95	RP11-3D4.3	LINC01018	ACER2	PNLDC1	RP11-85M11.2	PIGN	TOMM70A	TNS3	CLEC2D	SNAI3	PC	SLU7	PPA1	AMFR	RNFT2	ANXA6	ANKFY1	CYTH1	CTA-211A9.5	MSRB2	EP300	RP11-227B21.2	PTPRT	PCYOX1	MUSK	STAG2	NUP133	APBB1IP	DLX2	CAV3	OLFM3	COL6A6	CTD-3195I5.5	SRGAP1	HEATR5A	MZT2B	CCDC136	PITPNA	PWRN4	HSP90AA1	MOB1B	RP11-350F4.2	NPC2	C19ORF47	NBL1	COQ3	CTNNBL1	FARSB	RP5-892K4.1	YEATS2	JMJD1C	RP5-867C24.4	AC006547.13	RP11-318A15.7	PRKD1	CDC14A	PCSK2	CASP8	SLC12A2	GLIS2	RP11-114H23.1	TSHZ1	RPL18	CLUL1	DGUOK-AS1	RP11-348F1.2	RP11-91A18.4	UBTD1	RP11-779O18.3	FAM127B	GALNS	SGPL1	BDNF-AS	NNT	COX7B	FGD4	ISCA2	RP11-353N4.8	ITGA3	MORC2	SLX4IP	SENP5	FBXO46	CTD-3096M3.2	CCDC122	FAM149B1	MARK1	ABCC4	RP1-244F24.1	LINC01010	KATNA1	RP11-706O15.5	SNHG6	ADAM10	RP11-556N21.1	ZEB2	RP11-894P9.1	ATP5O	PPP1R13B	RP11-622K12.1	FHL2	PLEKHH1	PWWP2A	DDX46	VWA9	GMFB	LMNA	STOML2	RP11-540O11.7	OXTR	C11ORF1	DOCK8	FST	PAICS	RP11-295P9.3	AF011889.2	UQCRB	ZNF808	KCNIP1	SIAH1	PHLDB3	TMEM179	INF2	C1ORF233	RP11-397C18.2	RP11-977G19.10	TTC27	RP11-305L7.3	PCYT1B-AS1	DNAJC22	WDR73	ADAMTS15	FOS	MRPS22	ATP8B4	RP11-267C16.1	CTD-2280E9.1	ABCF3	C14ORF2	ABHD5	PPFIA4	AMOT	CRISPLD1	MIR600HG	ZRANB1	TXNDC15	RAP1B	CSNK1G1	ARHGAP42	UBXN1	ABT1	AC006369.2	DUSP2	AP1S2	PACRG	TPM3	RNF38	RP11-15F12.3	ETFDH	ATP2B2	AP003419.11	METTL17	NSUN7	ARHGAP15	LINC01060	CTC-429P9.5	RPS24	AKR1C1	RP11-428F8.2	AP001172.2	HLA-B	AK4	TRAF3IP3	LGALSL	ARHGAP25	MRPS10	ATG16L1	DENND6A	ALDH9A1	AC004485.3	CHRNA7	SLC16A3	PGBD5	PRTFDC1	AL117190.3	FAM178B	G0S2	GABRD	RTN4IP1	RP1-193H18.3	ASCC3	CDKN2A	ZNF804B	SRP14	AC083843.1	LENG1	RP11-403P17.3	RP11-3D4.2	CD5	MAF1	RP11-556I14.2	SYPL1	FBXL19	WSCD2	TRAFD1	TRIM26	TMEM130	LRRTM3	C19ORF12	COMTD1	ZNF778	COMMD1	HDAC8	REP15	CCDC25	BTBD6	RP11-122K13.12	RP11-30J20.1	CORT	HYI	TMEM104	PLEKHB2	RRM2B	GCA	CLDN20	FMNL3	NIF3L1	RPL12	EEF2	SQLE	MRPS15	MT-ND4L	BRAF	HSD17B8	OCIAD1-AS1	RP11-58G13.1	SF3B1	TMEM17	TM7SF2	RP11-167H9.4	ERBB3	WDR63	RP11-66N11.8	RPS10	NDUFC2	BCL2L15	C14ORF119	JAK3	EEF1A1	ACACB	NENF	PWRN1	TMEM247	PRDX6	PPP1R14C	UBE2A	AC004053.1	RASSF8-AS1	CAAP1	UBE2Z	BASP1	SLC43A2	UXS1	LRRC6	TMED8	LPP	SEC61A2	XPO7	NFIC	ATP2C1	FAM171A1	HSD17B12	NSMCE2	INPP4A	ZNF727	DCLRE1C	RP11-389O22.1	TRIM33	RAD54B	SH3BP5L	UBOX5-AS1	C7ORF55-LUC7L2	L3MBTL2	SNRPB2	ATP6V1A	RPLP1	PRDX5	NFKBIL1	AHI1	SLC39A14	SAR1A	TBC1D31	ICK	SCGB2B2	RXRB	AC005042.4	GRHL1	LINC00407	MAPK1IP1L	TMEM229B	MRAS	OPHN1	MACROD2	SECISBP2L	ATG16L2	SNX3	HEATR3	RP11-603J24.17	NEDD8	RP11-315L6.1	ELOVL5	GRID1	TCERG1	RP11-631F7.1	RASD1	RP1-8B1.4	PNPLA2	SPINT1	GOT2	PDCD5	ZNF721	MFSD8	CTD-3193K9.3	LINC00320	MKNK1-AS1	RP11-31F15.2	ARHGAP44	RP11-120M18.2	ATP13A3	FRMPD4	SNX8	RP11-20E24.1	RPL9	ZNF701	FRMPD1	CASP10	TCEAL4	GTF3C2	STAMBPL1	AGFG1	CHD5	LMBR1	NCAM2	RP11-346D14.1	CXORF40B	MAPKAPK5-AS1	SRGAP2	RGL1	RP11-514O12.4	TUBB2B	APOA1BP	DCAF6	DNA2	RP11-619F23.2	NT5DC3	APC	CD36	DICER1-AS1	RP11-477N3.1	SGK1	DENND5B	LIN7C	RP11-793H13.3	RP13-539F13.3	TMEM121	RP5-940J5.9	THEM6	CDT1	AC012307.3	TREX1	RP5-1024G6.8	PSMA5	PTCHD4	PNN	KIAA0586	LPHN1	ATL1	USP42	RTKN	EID1	ZNF251	RP11-104D21.3	RBP2	CCNYL1	PARD3B	RNASEK	SGK223	CTD-2050N2.1	DEPDC4	KRAS	PPIF	CPEB2-AS1	PPAPDC3	AP4E1	FEN1	RPL26	RP11-231C14.4	BAIAP2-AS1	RP11-99E15.2	PLCD3	NFE2L2	SORL1	NBN	GADD45A	SEC63	C12ORF57	CTC-349C3.1	MRPL50	GLRX5	EIF3I	E2F6	RP11-51F16.8	RPN2	JAKMIP3	DCUN1D4	MARK4	SLC2A13	RP1-137K2.2	SESN2	RP11-373N22.3	FBXO34	GAREM	IDH2	TF	IGSF5	ACP6	CAMSAP3	INPP5K	STAG1	CCDC92	RAB11FIP2	LINC00863	THAP11	SPINK8	C1ORF173	IST1	GALNT2	AAR2	DUSP4	ASUN	KCNH5	PPP2R1A	ANKRD13C	LINC00535	SLMO2	NPAP1	LPCAT1	RP11-75C9.2	RP3-403L10.3	AF131215.2	RGS8	ANO6	ELMO2	UFM1	DOCK11	PANK2	FLJ27365	RNF170	TMEM165	TMEM181	ITGB1BP1	CACNA1A	RFPL1	TRBC2	OSER1	TMEM51	RAD51C	TMEM9	STARD3	NTNG2	CLCN5	PPM1A	EPHB6	TDP1	KIAA1755	TOX3	TUBGCP2	ERCC6L2	COG5	PET117	PHGDH	RLIM	NDUFS1	ITGA10	C18ORF32	AP2B1	CTC-425O23.2	SLC25A17	RP11-379H8.1	MASP2	PTPN18	BMPER	MIB2	SLCO4A1	RP11-16C1.3	RP11-613M10.9	ARL14EP	FANCF	CELF4	PM20D1	LINC00870	FAM154B	UBA2	RP5-896L10.1	HYAL2	ZNF347	ACYP2	ZNF580	BRAT1	SMC6	STAR	EDF1	RP11-1017G21.4	SNAPC2	CNTNAP3B	CTD-2228K2.5	DCN	CTD-2636A23.2	FAM63A	YIPF5	GPR98	HHATL	SMCO4	DNAJB4	CACNG4	PGS1	PEPD	HUNK	ARPC1A	TAOK1	HS6ST1	GAPVD1	PRKCI	NCAPD2	FAM110B	PLEKHA3	ENTPD5	KCNMB4	FAM136A	GLYATL2	NPSR1	MBLAC1	FOCAD	RP11-220I1.1	IKBKB	NDC1	CCNC	C1ORF27	YRDC	NUF2	XXBAC-BPGBPG55C20.2	BIVM	MBTD1	BSDC1	GLI4	SH3BGRL	RP11-44N21.1	GCFC2	RFXANK	COX7A2	WAC-AS1	CDC42EP1	SPAST	SNCG	RTDR1	CTC-325J23.3	GPX1	CWC15	DSTN	MESDC1	DDX11-AS1	RP11-292F9.2	BLNK	RP11-417F21.1	RASA3	RP11-467K18.2	ABCF1	ZNF782	CTD-2026G6.3	RP11-142O6.1	PLK1	GAL3ST1	RP11-81A22.5	SMN2	IL17RA	ZNF211	ZNF558	RP11-845C23.3	RP11-111A21.1	FUNDC1	RP11-21M24.3	RP11-270M14.4	EFCAB8	C10ORF35	SMDT1	HEATR2	TMEM35	NRG1-IT2	OTUD3	CCT3	KIAA1279	YWHAQ	ATL2	IQSEC3	ZMYM4	ZNF678	RP11-752G15.3	GTF2IRD1	RASGEF1B	GAP43	RP11-326K13.4	MPZL1	SLC2A14	KLHL34	TRIM62	METTL15	FBXO11	PLEKHA7	FNDC9	MRFAP1	ZNF182	MRPL24	NFXL1	KIF1A	WDR7	ARHGAP5-AS1	ZBTB8OS	FAM76A	GPR35	RDH14	ALKBH8	TRIM47	VPRBP	C9ORF3	SNCAIP	POLR2E	KCNQ1OT1	PDZD9	AC004540.4	KCTD7	KIAA0368	PIH1D1	RP11-432J24.2	RP11-973N13.4	BIVM-ERCC5	RP11-166O4.5	GATM	TCEAL6	INTS3	DCTN4	LPPR3	PPP6R2	MSR1	RP11-215G15.5	FAM160B2	AC131097.3	Z83851.3	PPP1CC	TUFT1	TMEM63C	RP11-243J16.7	SMAD4	PTPN1	VPS41	RP11-135A24.2	ZNF493	KNTC1	HGSNAT	RP11-281O15.4	MPP1	ZFYVE28	HTR2C	ST3GAL6	SNRPA1	ZXDC	ZSWIM4	AC019330.1	DLST	PNKD	RP11-79P5.9	CD101	RAD21	PPP1R35	FAM35A	RP11-178L8.9	RPS13	RGS19	MMP28	CAPN15	RP11-130L8.1	RP11-317P15.5	RP11-384K6.6	VSIG8	GK5	RP11-266N13.2	AL359878.1	MAP9	SEMA4B	TMED1	CTC-559E9.6	ZDHHC7	SH3GL2	DZIP1L	MAGT1	FGFR1	SCIMP	PTPN3	YWHAB	FAM66A	CD27-AS1	IK	GDAP2	CCDC71	BICD2	PRKCSH	CBLB	FAM131C	WDR6	RAVER2	PHF12	CMPK1	WDR61	CCNB1	TRMT61A	LINC00922	TMEM64	RP11-1379J22.2	TMA7	PALM2	ATG2B	RP11-182I10.3	DUSP26	HDDC3	ZFYVE1	AC079779.4	COL18A1	AL133245.2	ASGR1	RP11-473O4.5	FMN1	MEF2C-AS1	BPTF	GFM1	NEURL2	ALS2CL	AC079135.1	KCNE1	ZNF215	GRIN3A	HSD11B1L	DGKK	PRDM4	MRPS33	NAA15	MIRLET7DHG	FSD1	TADA2A	PSMC3	KCTD9	RP11-527F13.1	KRCC1	RP11-276M12.1	RP11-758M4.1	UTP14C	CSGALNACT1	NUP153	MIEN1	NACA	OPRL1	RP5-935K16.1	RP11-439L18.3	ABHD10	ECHDC2	KIF2A	AFF3	TMED7	SEC23B	MTDH	SLITRK2	RP11-95P13.1	EXOC6	ARHGEF7	TLE1	CTA-204B4.2	AC010226.4	RC3H2	N4BP2L2	AC011625.1	CTD-3088G3.8	DYNLL1	LNX1	VPS13D	XPO5	THOC7	TRAPPC11	APPL2	RP11-636O21.1	SERPINB6	CTDSPL2	ZNF71	TUBB	RNU6-729P	CTD-2196E14.9	CAMK2G	POLH	LINC00240	FAM192A	CLCN7	AKNA	FAM162A	RAB18	RREB1	MSL2	RP11-396B14.2	AC009133.20	DUSP10	LYRM1	SCUBE2	C19ORF25	DHX57	SLC16A2	CTD-2541J13.2	RP11-166B2.5	AURKAIP1	RP11-313P18.2	LMF1	WNK1	RP11-266O8.1	FKBP5	LINC00901	CTB-78F1.1	LYN	CXCL17	SOGA2	ITGB6	RP11-379F4.4	PVRL2	RP11-844P9.1	CABP5	CTA-357J21.1	RP11-363J20.1	CTD-3096P4.1	RP1-10C16.1	CTA-134P22.2	LRRTM1	EFCAB14-AS1	BAAT	MYH7B	RP5-1070A16.1	RP11-77K12.8	CLN8	MICU1	WRAP53	IRF3	KCNC3	RP11-159G9.5	HIF1A-AS2	SLC30A6	RP4-651E10.4	SBF2-AS1	RP11-597D13.9	LINC00877	ICOSLG	FAM151B	YDJC	GAD2	RP11-216L13.19	NAPG	PUS1	RP11-543C4.1	TAS2R19	GLI2	ZNF525	C7ORF73	TMEM87A	ZNF518A	FGF14-IT1	RP11-2B6.3	RP11-13N12.1	CTD-2324F15.2	MTUS2-AS1	RP11-235E17.4	RP11-85G18.6	PPP1R7	DHRS7B	RNF11	EPRS	PPM1B	SEC14L5	ANKS1A	AC007382.1	PTBP2	KCNQ5-AS1	RP11-471B22.2	RP11-413B19.2	SCAND1	LDOC1	UBXN11	USP1	AUP1	MDC1	RASSF5	ACSL1	NDUFV3	CTIF	C5ORF55	UBR5	TMEM2	RP11-3B12.2	PRPF31	NUDT18	IKBIP	RP11-127B20.2	GRID2IP	ACAP1	KLHL11	EDEM1	CNTD2	PLD5	ATP7A	RP11-74E22.5	NPIPB7	RNF126	AC099344.1	RP11-909M7.3	ZNF507	RALGPS2	NAP1L4	DNAJC30	RPS15	RN7SL485P	TRIM61	GPR27	ETV1	CTSS	PCBP1	TGFBRAP1	GPR176	RCCD1	MAP3K4	CTD-2651B20.3	MIPOL1	APOO	RP11-95O2.5	RPS3	C11ORF80	UBA6	NTN1	MTBP	MEGF8	FAM89A	ARHGEF38	MEIS1	C1ORF192	PPP1R12B	PDE7B	CD22	AC064871.3	SMIM2-AS1	MBTPS1	CASK	C1ORF86	PKIB	ESYT1	LUZP2	ZNF207	RABAC1	DDX10	PPP2R2D	SLIT3	IQCG	SH2D3C	ANAPC1	GPR75-ASB3	MIER2	CHST3	HLA-A	TMEM191C	NPB	COLGALT2	MED7	CTD-2192J16.26	CD300LF	RP11-737O24.1	RP11-362A9.3	AC004054.1	RP11-458N5.1	MYH9	APOD	CTBP2	KIAA1737	WDR54	ELF2	C6ORF211	KCNAB1-AS1	IFRD2	SEPT12	AC137723.5	CPEB2	SLC11A2	RP11-770J1.5	UGP2	RP11-247L20.4	SYF2	COIL	SLC45A4	PHF20	CDPF1	WDR11-AS1	RP11-420A23.1	RP11-96K19.2	RBMS3-AS1	GRK6	TNFAIP1	VIMP	RP3-462C17.1	CDCA7L	PILRA	TTC18	RP3-368A4.5	SPESP1	TOB2	SH3PXD2A	RRP7A	IQCJ-SCHIP1	RP11-60I3.4	AC012370.2	LAGE3	GLIPR1L2	DNAJA1	ADRA2C	RP11-165P7.1	RP11-353M9.1	ZNF66	USP4	EGF	RP3-467N11.1	CNNM1	ZSCAN31	ZDHHC9	XKR7	HEXA	HDDC2	PRIM2	FLJ30594	NIPA1	ARHGEF11	AC016722.4	HN1L	DDX26B	GLT1D1	KIAA0226L	AL133168.3	GPC1	WWP1	AC067959.1	AC009365.3	AC004447.2	RNF7	MINPP1	CNKSR2	GPR63	KCNJ14	COL12A1	RP11-549J18.1	ZNF781	LIMD1	AC015933.2	LRRC73	ARHGAP10	KISS1R	THEMIS2	MON1A	ZNF500	IFFO2	CDKL1	TATDN3	RP11-357N13.1	OXSM	AGAP6	CLIC5	ADAM8	CTC-301O7.4	C11ORF63	C4ORF27	ARMC1	TBCE	XPR1	REPS1	RP11-727A23.10	RP1-104O17.2	GPSM1	FBLN5	FAM134A	TMTC3	GSTM4	ALDH3A2	TMEM140	NDUFC2-KCTD14	CHST8	RP11-422J8.1	TAB3	MGLL	PCGF5	COX6A1	ARHGEF4	MCMDC2	PPP6R1	RP11-617I14.1	TSC2	ADCY8	BROX	ERMARD	TMEM213	ETS1	RBMS1	PRPF4B	RP11-377D9.3	RP11-44F21.3	STAT4	RP11-466F5.8	ZCCHC12	RAI14	RP11-354P11.3	RP11-354M20.3	ZCCHC7	RP4-791M13.4	CCDC67	KTI12	RP11-750H9.7	RP1-90J20.12	LARP4	RASA2	CYP4Z1	CEP78	RP11-439L18.2	AC006042.7	TMEM81	PLA2R1	AAGAB	AP1G1	FOXP1	KLF6	STAT2	RP11-281P23.2	LONRF3	RP11-127I20.7	AC008067.2	RP11-1055B8.6	C21ORF33	EXOSC4	NPY1R	SLC1A1	SPG11	CTD-2377O17.1	ZC3H15	NIN	CCBL1	RAB10	CTD-3234P18.2	RP4-794H19.2	PLCL2	C9ORF92	SLC2A1-AS1	PTRH1	SH2B2	RP11-31I22.3	SNX1	RP13-439H18.4	RAB14	PPP4R2	DLX6	RP11-553L6.5	RP11-290F5.1	NLGN3	YTHDF3	ALKBH5	ZNF41	ADAMTS8	CTB-181H17.1	TTLL4	HHIP-AS1	CCDC107	AGBL4-IT1	RP11-498M5.2	LIMK2	MRE11A	MOSPD2	PPCDC	TAPBP	DOPEY2	EWSR1	DLGAP1	B3GALT6	AKT3	COL23A1	LHPP	RP11-332H18.5	RP11-230B22.1	ITGA1	DTX2P1-UPK3BP1-PMS2P11	ITGB5	FAM71F2	CTSD	CTC-471J1.2	NAV2-AS1	FBXL4	C11ORF30	RAPGEF2	KIAA0319L	CDK5R1	SH3PXD2B	MAGEE2	FCHSD2	SAR1B	GPX7	PMF1	RAB1A	RP11-470P21.2	C2CD2	STPG2	AC078842.4	SHARPIN	UEVLD	UQCC2	RP1-15D23.2	PYY	MYH11	SLC39A3	RP11-61I13.3	RP11-490M8.1	RFWD3	RP11-232C2.2	CCDC85C	RAB31	ZNF441	AATF	TMBIM6	CASC3	KDM5B	DIS3L2	IRF2BP2	RP11-763E3.1	FGF17	RP11-447B18.1	RP11-806L2.2	TEX2	LONP1	NEK10	SRRM4	SPNS2	SNHG11	RECK	DEXI	FTCD	DNMBP	RP11-161M6.2	MGME1	GNB3	NPEPPS	ZNF726	ZDHHC23	URM1	MPP6	ANO2	ASPRV1	ATP5J2	MRPS23	ABTB1	POR	AC090616.2	RPL29	PPP3R1	KANSL3	ZCCHC17	PTMA	RP11-645C24.5	NEFH	WNT2	DPY19L2	BCAS1	IFIT2	LINC00862	CAHM	CTC-524C5.2	AC009232.2	TSC22D3	MYLK-AS1	CCDC112	DPY19L4	GOLGA8B	GPATCH2L	MDN1	POGK	FTO-IT1	ARL4D	COX10	SLC25A1	C11ORF65	SLCO1C1	LMAN2L	TMED9	RN7SL443P	KIAA1683	RP11-93K22.6	NRG3	FAM198A	RP11-82L18.2	AP2S1	PEX14	DDHD1	DNAH9	ING5	LMO7	RP11-372E1.6	IL11RA	CNTNAP2	RP11-279F6.1	XXBAC-B476C20.14	C11ORF84	TRIM56	PPFIA3	LINC00937	SYNGR2	UNC119	LURAP1	RP11-324C10.1	SPOCK2	KCMF1	RBMS3	AE000661.37	PID1	PLOD1	AL360154.1	IFIT3	MRPL46	QPRT	HEPN1	RP3-399L15.3	RNASEH2C	PUS7L	AGTPBP1	CTD-2349P21.11	GNAI3	MMP25	RP11-15F12.1	RP11-77P16.4	TIMM17B	MED11	NLRP1	RGCC	PWP2	PRR16	RP11-649A16.1	ALKBH3	GKAP1	ZNF385D	SMC5	C14ORF164	ARRDC1	RP4-785G19.5	KCTD20	ZBTB44	ANKRD32	VPS36	KLHL32	ANAPC7	LINC00626	TAC4	DDC8	RP11-123O10.3	RP11-867G2.2	HENMT1	TET1	PLAGL1	RP5-1103B4.3	MCF2L	TEAD1	AC135178.1	ARL6IP6	PSKH1	FAT3	RIN2	AFF2-IT1	RP11-673E1.1	LDHAL6A	RP11-556O9.2	RP11-308N19.1	DCP1B	PPAP2C	RP11-341N2.1	TYK2	TBC1D8	NR4A3	RP11-666F17.1	DUSP3	AP006222.2	ZNF142	RP11-304F15.7	MADD	RP11-770J1.4	DHFR	SLC52A2	SPOP	MGAT4A	ZNF280C	PLXNC1	ADRBK2	SH3GL1	RPP25	PLXNA1	NFE2L3	CCNH	CTB-118N6.3	AP3B2	RCAN1	PGRMC2	KAL1	AP001372.2	EMC10	POLR3B	FAIM2	NOP10	AP003774.6	TTC40	RP11-136K7.2	TPD52L2	RUNX1T1	LINC00623	EYA4	RPS25	PYROXD1	RP11-393I2.4	TOMM22	IPCEF1	PPDPF	RP11-690I21.2	RASSF2	OLFML2A	ZRSR1	HS6ST2	RGPD3	CTD-2127H9.1	ZNFX1	YAF2	RYR2	SCD5	SOBP	TMEM243	TBC1D13	MEGF9	DNHD1	GFOD1	AGBL4	ACOX1	LINC00926	KCNQ4	PEX5	SSB	POLR1D	FAM219A	KIF17	PRDX1	RP11-649E7.7	IMPACT	RN7SL749P	USMG5	MT-ND5	GRIPAP1	RP11-799B12.2	AP000438.2	CCDC175	ZCCHC4	RN7SKP96	ZNF354C	KTN1-AS1	AC002117.1	TCF12	KAZN	UBE2K	XIAP	RP11-417B4.2	INTS9	RFPL2	FCHO1	PISD	TGFA	RP13-582O9.5	WNT8A	REC8	RPS16	RP11-274J7.2	C1GALT1	GYS2	L2HGDH	RBMX	TMEM161B	CKMT2-AS1	MYOM1	RP11-67M9.1	AC003090.1	HIC2	HNRNPC	GNA14	RP11-760H22.2	C17ORF100	GSDMB	AC104135.3	CD59	CPLX2	C12ORF4	CNTRL	TAF15	RP11-856F16.2	GSN-AS1	USP43	MREG	ARL2BP	MEG9	PLLP	AC018647.3	MOV10	SRP19	TIMM21	SALL1	BCL7A	PLK1S1	NRBP1	TUBD1	FKBP3	INTS12	STX18	WDR52	PEX19	MAP2K2	ARAP2	ASPA	PKD1L3	ASPG	ADAR	ATG2A	C6ORF226	PNPO	NEBL-AS1	CCDC34	KCNJ10	HNRNPF	HCFC2	CTD-2023N9.3	LRSAM1	SETX	GOLGB1	RCE1	POU5F2	RP11-95D17.1	CTD-2184D3.6	LRRIQ1	RP5-1007M22.2	NDOR1	SRGN	WHSC1L1	CCDC141	ZNF521	CTA-445C9.14	AC005523.2	MRPS2	B4GALT7	MAST4-IT1	NPIPA1	RN7SL872P	EP400NL	MFSD1	PPIP5K1	OPTN	PLXNB1	PTK2	C5ORF51	ZNF14	SLC50A1	DPM3	BOLA3-AS1	TRIM66	TAZ	B4GALT1	THAP2	SS18	VPS26A	PTPN21	ATP6V0A2	EPHA6	UPP1	RFTN2	CLTCL1	AFF4	GPHB5	DSCAML1	ALYREF	RP11-275H4.1	KLF12	CRIM1	CTD-2341M24.1	RP11-267M23.4	RP11-146I2.1	RP11-1084J3.4	SHC2	EIF3M	SLC38A9	CWC27	RP11-184I16.4	GALNT3	ZNF787	LSM12	FH	MMS19	DCX	NRP2	NDST4	PRSS55	RP11-202D18.2	ZBTB20-AS2	SPIN4-AS1	CLDN10	HAUS3	SOX5	XPNPEP1	PFKP	TATDN1	TSG101	CEP170	TRIM2	ATRX	RP11-1263C18.1	WDR86	ETFB	CREB3	TIMP1	CEPT1	ARFGEF1	AMPD3	MRPS18B	CHIC2	TUBGCP3	CENPC	PLA2G15	FBXW12	AC068535.4	RP11-495P10.2	RP3-388E23.2	AC147651.3	FAM129C	RP11-554L12.1	GSTO2	SEPT8	RP11-486O13.4	ERI3	SAFB	SPG20	HDGFRP3	FNIP2	MKI67IP	SIMC1	RP11-573N10.1	LHX4	AC008781.7	RP11-1096G20.5	ZFHX4	KB-1107E3.1	CD55	CNTN5	SLC35E3	ADCY3	SEZ6L	C19ORF43	RP11-799O21.2	MAP3K5	NSF	LINC00609	RN7SL566P	DNAJC15	ANKRD44	RP11-133F8.2	MEA1	RP11-510H23.1	RP11-133O22.6	SH3BGR	RP11-290F24.3	PIP4K2C	SSFA2	YPEL5	MTM1	UBE4B	NKAIN1	ZBTB47	ATXN7L3	RP11-158M2.3	NAPRT1	SLC39A13	SERHL2	OIP5	GALNT7	ABCC5	RP11-739G5.1	RP11-966I7.3	PHIP	SFT2D2	RN7SL565P	PIGG	PIAS1	ATP6V1E1	ZNF513	ADPRHL1	PAQR9	CHST6	AC105053.4	POLK	RNF144A	ADORA2B	LINC00865	RPS26	ZNF18	LINC01085	SLC25A11	TMEM91	AC105760.3	CSRP2BP	BCAS4	RP11-1407O15.2	CD99L2	ZNF451	RNF157	FBXL17	RP11-22A3.2	RP11-247A12.2	EMC9	RP11-1057B6.1	RP11-71H17.9	GPR89A	SBF2	SPAG8	RPS6KA1	RP11-710F7.3	C11ORF83	B3GALT4	METTL20	SFMBT2	AP000350.10	PSMG3-AS1	RAC1	METTL3	TDG	SLC38A11	C12ORF5	DDX20	SLC22A5	DIAPH1	EEF2K	FYN	RP1-149A16.12	SEC24B-AS1	POLR3A	AL035610.2	CTD-3037G24.3	DBI	FAM86C1	ELOVL2	RP1-125I3.2	TPH2	CCDC86	RP11-364C11.3	MGARP	AC097724.3	DNAJB1	MRPL15	EFTUD1	WDTC1	BRD4	NCOR1	TPRKB	KCNN2	GIPC2	ZNF384	TULP3	RP11-413H22.2	BANP	C5ORF17	PFDN1	WNK2	PRKRIP1	FRG1B	COPS7A	IFNGR1	CEP290	RANBP3	MADCAM1	SHC4	DHX32	ADCY7	CLIP3	KANK2	DYRK1A	UNC5D	DENND2A	PTH2R	NUCB1-AS1	CLIP1	RP11-445H22.3	IQGAP2	RELB	LGALS3BP	MRPS12	RBAK	RP11-354I13.2	AC003665.1	C15ORF26	DPP6	SNX14	MSH2	MYO7A	HMGA1	RP11-923I11.3	RP11-112J3.16	SLC9A3R2	KIAA0930	LAPTM5	C17ORF97	NUDT7	TPGS1	TMEM67	PRKDC	ANKRD65	DUSP12	IARS	DLC1	AC019117.1	RP11-231I16.1	B4GALNT3	TUBA4A	RP11-690D19.3	TRMU	EMB	FZR1	COL5A3	RP11-431J24.2	RP11-30L3.2	PPP1R37	CYP26A1	THBS1	HCFC1R1	SLC22A1	FSIP1	SLC35E1	DTX3	C10ORF11	PCDH11X	F5	ZBTB40	GNA11	COL25A1	XRN1	RP5-964N17.1	EDNRA	C2ORF82	ZNF700	WDR33	TDRD9	SULF1	FAM129B	KIFC3	ZNF846	WDSUB1	CTD-2292P10.4	HCG17	ZNF562	SDCCAG8	CEP19	GOLT1A	LMO4	C3ORF17	C15ORF52	SSSCA1	TMEM131	ANKRD20A2	MRPL21	CCNE2	RP11-80H5.9	TCTE3	RP11-166B2.1	RP11-864J10.4	RP11-111E14.1	RP11-849F2.8	C1D	ZNF284	MPV17L2	KIAA0753	USP39	SENP2	EXOSC6	MRPL47	FAM73B	XXYLT1	SLC35D2	NCOA4	MMS22L	RP11-112H10.4	EAF1	GOLGA7	SCYL1	RP11-296A18.3	PHKA1	KIAA1191	RPS14	TRAPPC6A	TCTA	ORC6	ACAD8	RP11-714G18.1	AC018730.1	PLEC	WNK3	RP11-31F15.1	WNT3	LSM10	NOTCH4	RPL23	SEL1L	CCDC148-AS1	TSPO	KB-1572G7.2	EXPH5	ZFAND6	DPY19L3	HCP5	FAM218A	KB-1125A3.11	PCDH15	RP11-65L3.1	SNX9	RP11-720L8.1	TRAF2	RP11-356C4.5	B4GALT6	RP11-115H15.2	RN7SL505P	PINX1	RAB3C	KIFAP3	DNAH7	POLR3F	FFAR4	MID1	C9ORF37	LINC00614	AP000235.2	TRPV1	RP3-428L16.1	RP11-532F6.5	ZBTB6	EARS2	RP11-862L9.3	AP001925.1	SUDS3	ZNF540	RHNO1	MEMO1	RP11-101E7.2	NAF1	MAPKAPK5	HIF1A	SAE1	FUBP3	CABIN1	RAPGEF3	TFE3	TRPM2	ADCY2	AC009542.2	SMC1B	RP4-714D9.2	RP11-54O15.3	PLEKHG2	UBE2W	SETD2	RP1-102H19.8	RP11-379J5.5	OSCP1	NRIP1	CTD-3051D23.4	CTCF	CRTC2	RGS20	PCAT6	NR2F2-AS1	RP5-1028L10.1	AUH	RP11-51J9.6	UTP20	NAT16	BABAM1	AC007036.4	RP11-531A24.5	GRM7-AS3	CTB-119C2.1	ZCCHC14	DYNC1I2	RP11-375B1.3	IL3RA	RILPL1	RP11-331K21.1	GTF2H2	RP11-402G3.3	RP11-720N19.2	RP11-379F4.8	POU3F2	GDPD5	LIN52	RP11-308D16.4	RP11-44I10.3	PCDHGA3	RP11-382J12.1	KLRD1	CTC-297N7.5	ZC3H12C	RP5-1039K5.13	PTPRB	EIF5A2	AC091133.1	MROH9	RN7SKP16	SLC6A8	ADAMTS10	MLLT4	C14ORF1	RP11-62I21.1	ACVR2B	AC073283.4	PAPD4	SMAP2	RGS12	CTC-353G13.1	PLN	FAM83D	MORC2-AS1	FBXO17	LY86	LINC00051	CTC-425F1.4	VAV3-AS1	NANS	ZNF487	THRB-IT1	HSD17B14	XPC	FBXO33	TMEM175	CDH11	GSTO1	AXIN1	CTD-2535L24.2	BTBD1	GOSR1	CORIN	RP11-296K13.4	RP11-181E10.3	RANBP6	SLC39A4	HIRA	KIAA1033	TSSC1	SCPEP1	RP11-167P11.2	DEPDC1B	CTD-3065B20.3	RP11-1129I3.1	FKBP11	GS1-18A18.2	RP11-505K9.4	RPRD2	MCRS1	LDLRAD3	RP11-770G2.2	PPM1D	NOS1AP	KCNAB2	CTD-3105H18.7	CD83	CAMKV	SLC16A9	C5ORF63	TRIM5	RP3-522D1.1	HDGF	LRP10	NRDE2	RP4-562J12.2	NPHS1	RP11-124G5.3	RP11-15A1.2	UBR7	PDIA5	ZNF761	FAM184B	RP11-57H12.6	NBPF9	LINC00115	XXBAC-B135H6.18	GINS3	NPIPB11	ZFR2	AC073254.1	ETV6	TGFBR2	AC008174.3	RP6-109B7.3	RP11-321A17.4	CTA-373H7.7	RP11-142I20.1	TMEM123	RP11-576N17.5	RP11-96C23.10	RP11-307C12.12	PROX1	BOD1	NIM1	TUBGCP5	RP11-398C13.6	CACNA2D4	FXYD6	RP11-284F21.11	CTC-467M3.1	PCBD2	RP11-571L19.7	PCBP3	FGF12-AS3	ITM2A	CTC-552D5.1	RP11-503E24.2	SLC37A3	WNT10A	PPP4R1	PDE1A	HBG2	TXN2	KATNAL2	RP11-100L22.2	AC140481.8	RP11-76G10.1	RINT1	NR2C2	IQUB	LINC00928	SETD7	SCO1	DHX15	RP11-2C15.1	SLC35A2	CHCHD4	ZNF202	IGDCC3	CCDC125	SNX24	SGSM2	MYO5A	RNFT1	PPARG	SPIN1	RP11-415J8.5	PCSK5	CCND1	GLI3	AC079807.2	PLEKHH2	C17ORF104	CMTM8	IL17RE	CTC-498J12.3	RP3-466P17.1	PSAT1	RP3-476K8.3	AC016716.2	DCAF11	SERPINE1	MED28	CYLD	CCDC3	ASNS	ASCC1	PIP4K2A	ALPK1	REXO2	AC013402.2	ATP1B2	CDH26	MFSD2A	C19ORF44	GRAP2	CDH12	FAM210A	KRIT1	RPL24	GPR82	MARS2	HELLS	WNT16	KCNG1	RBM41	RN7SL23P	PLGLB2	LMBR1L	GNA13	TLE2	RWDD2B	SUSD4	ENY2	SCAP	CTC-265F19.1	TIGD5	ARG2	RP11-159D23.2	LINC00116	RP11-215N21.1	RBFOX2	TMEM182	EED	CNOT7	ZMYM5	SLC16A7	PLXND1	GALK2	NT5C2	ARHGEF12	RP4-541C22.5	CMYA5	GPRC5A	DNAJC21	AIMP1	UGDH	HDX	RP11-617F23.1	CTU1	SYN3	KIAA1875	NFAM1	STOX1	TAC1	ATP1A2	RP4-718N17.2	ATG4B	RP11-308N19.4	RN7SL79P	ZNF212	SNX30	MZT2A	GOLM1	RP11-368L12.1	PDZRN4	SP1	CHP1	EPB41L5	RPS6KA2	CHMP2A	DUS3L	DPM1	ARL13B	C9ORF153	MICALCL	AFAP1L1	HAVCR2	JAM3	ADRA1A	PLA2G16	C11ORF82	DAB2IP	ENDOD1	ENTPD1-AS1	RP11-386D6.1	RP11-65D24.2	RP11-290D2.3	ZCCHC24	EPHA5	RFC4	NT5C3B	AP3D1	RP11-152P17.2	STX6	CTD-2017C7.1	GRB14	RBFADN	AC013472.4	RN7SL200P	RP11-235E17.6	VWA5B2	ACSS2	RP11-1186N24.5	RPL22L1	CTD-3105H18.16	RAB24	CTD-3154N5.1	H3F3A	RP11-449H11.1	ADCK1	RBM48	IKZF4	FAM78B	TTBK1	SORT1	PHLPP2	FRYL	CACNA1B	FAM89B	C16ORF59	AC011899.9	SNORD116-20	RP11-572O17.1	AC090587.2	CLPP	RP1-266L20.9	FOXP1-IT1	RUFY2	ADAMTSL1	AP000233.4	C2ORF88	CCPG1	PRICKLE2	SLC15A2	HDAC11	MYL5	RP11-65J3.1	GTF3C3	CHRNB3	NIT1	ZCCHC6	DPYD	NOC4L	RP11-627G23.1	PSMA4	CUL4A	DUS2	RASSF4	RP11-115C21.2	RP11-561I11.4	C19ORF73	HIRIP3	ABCA1	SLC17A5	MEF2C	DNM3	CLIC4	ZNF621	RPRML	RRP1B	RP11-753A21.1	KCNC1	RP11-365O16.3	TNKS1BP1	C2ORF81	RP11-883A18.3	RNF19B	TMEM132A	PARP10	SLC22A2	AC009492.1	MYT1	CTC-264O10.1	PGPEP1	FBXO36	PELO	CTB-73N10.1	GRAMD3	C2ORF76	RP11-334N17.1	MPP2	NDUFC1	ZNF385A	HP1BP3	SUPT16H	ZNF438	RP13-143G15.3	RP5-1024G6.2	SNHG8	SH3TC2	VPS37C	STOML1	MAPK8IP2	CLPTM1	MTMR4	UBR3	ZNF19	RP11-567L7.6	NPTX1	PXMP2	CCDC180	RP11-361H10.3	RAMP2	RP11-707P17.1	CRELD2	RNF187	C3ORF55	ASB18	TRO	SRFBP1	UBIAD1	KANK4	GRHPR	RP11-939C17.4	SSR2	NBEAL2	AC008992.1	PDRG1	RSPO2	RP13-216E22.4	SLC25A48	RP11-17M24.1	AP002954.3	NSA2	ATAD5	CREM	CPNE3	PARN	MLLT3	RASA1	FLT1	MRPL55	RRAS2	ZNF454	PAN3-AS1	RP11-452L6.5	LINGO3	AP001055.6	PDIK1L	MBD4	LPPR5	AMN	BEND7	AC010145.4	RP11-945C19.4	C6ORF201	RP11-388M20.1	SPI1	RP11-181B11.1	RP11-389K14.3	PIK3CB	C10ORF107	AIP	SLC12A9	GALE	ZNF157	KIF27	KDM5C	FOLH1	C12ORF45	PTBP1	DNAJC4	RP11-529K1.2	RP11-46O21.2	FTSJ2	IFT20	N4BP1	IL10RA	PLAG1	TANC2	SHF	SPATA9	MYL12A	GABRG1	SPIN2A	RP11-392E22.12	TMEM201	RPS19BP1	MORC4	ZNF614	RP5-1121H13.4	CALM3	C8ORF44-SGK3	AP000265.1	C7ORF49	PRR12	FAM173B	HMOX2	MT-RNR2	TIMM8A	HIGD2A	RP11-46J23.1	SC5D	RP11-525K10.3	IDH3B	ZFP28	NR2F1-AS1	RP11-400N13.1	IL6R	TRIM54	CCNG1	IGF2R	IL20RB	PLAT	SPRY1	THEM4	VMP1	ZMAT5	RP11-626H12.3	STX12	RP11-545G3.1	ZCCHC8	RNF138	RP11-527D7.1	NKX6-3	C3ORF58	RP11-162A12.2	AMD1	GPATCH8	TRIM36	RP11-67A1.2	ACOX3	AC091814.2	SETMAR	IMP4	RP11-196E1.3	ABCA12	ARHGEF28	ZNF587B	RPH3AL	AC005355.1	RHPN2	PSMD10	SLC18A2	RP11-10O17.3	TAF9B	CA3	RN7SL635P	ENOX1-AS1	ATXN7L3B	RP11-867G2.8	NRG1-IT1	PTPDC1	GABRA4	FAM101A	CTC-554D6.1	HIBCH	RP11-525A16.4	TMEM56	CBS	ACTA2-AS1	NFYC	AF196970.3	RP11-508N22.8	BOLA3	MRPL40	RP11-615I2.1	RP11-46C24.7	RP11-30K9.5	RP11-16K12.1	NOP56	ZSWIM8	FAM122A	ZNF786	TBX6	ZNHIT6	SERPINF1	RP11-508N22.12	RPS27	AC018359.1	ZBTB34	HPX	PTPRF	NFIA	C16ORF62	ZMYM3	SFR1	RP11-768G7.2	RPL34-AS1	TMLHE-AS1	PREP	WDR36	CCDC148	ABR	FBXW5	TRMT1L	HAUS5	DRD4	COA3	NLRC5	SUPT4H1	HEBP1	CTD-2524L6.3	KLHL25	RBM12	CTD-2572N17.1	USP2	TARS	ANGEL1	CHUK	ZNF583	PNPLA6	MED23	NUDT21	ANKRD13D	NAA25	RP11-84A19.4	RP5-850O15.3	BEND5	RP11-109I13.2	ZNF124	LIN54	TBC1D15	RBPJ	TMEM160	DTX2	RP4-794H19.1	SCUBE3	DARS	CNOT4	RP11-174O3.3	TRPC5	ADAMTS19	RP11-138H8.7	OR2L13	DACT3	ST7	LINC00498	RP11-573D15.3	FANCL	EFCAB4B	ITGA7	TANGO2	DCTN5	CDC42-IT1	SEMA3E	RP11-57H14.4	CLDND2	RP4-604K5.3	CDKN3	CELF3	CTA-293F17.1	TMEM260	HECTD1	CAMSAP2	TSEN34	RP1-137D17.1	PAX6	RP11-403P17.5	GRSF1	RP11-686F15.2	AF064858.8	AP000962.2	VAMP4	ADCK3	PRPF3	ZNF69	GS1-124K5.3	ANGPTL5	MAD2L1	RP11-310E22.4	LRRK1	KCNJ4	AP000473.8	SEC31A	CTB-180C19.1	VPS8	E4F1	ZNF214	SMNDC1	ST18	SLC24A4	RP11-244F12.2	RP4-784A16.5	APMAP	BORA	UBE2T	RPS12	METTL18	SERHL	OCEL1	AC018730.3	MAN2B1	VCPKMT	BRK1	EXOSC7	BRF1	EXOC2	C11ORF70	SNHG3	SYT16	HDAC10	SLC6A7	CLINT1	DSG2	LSM1	C6ORF163	SFT2D3	RP11-298P3.4	TBC1D10B	ANKRD13A	CPNE5	PHLDB2	DYNLL1-AS1	RP11-629N8.3	FSTL3	AC005540.3	RN7SL753P	RP11-177G23.2	SNED1	ZNF546	ZC3H7B	SMARCB1	KIAA0141	HECW2	CTD-2024I7.13	ADAM12	IFIT5	SCYL2	ZBTB37	SMOX	PXMP4	C10ORF90	RP11-492A10.1	LSMEM1	ANKRD10-IT1	DNASE2	ZNF79	SCNN1D	C14ORF142	RP11-510I5.4	HTR1E	KCNH1-IT1	DPM2	GPS2	RP11-96H17.1	RN7SL239P	ZNF793	MTO1	MTMR2	ZNF131	ZNF662	POLG2	ARAF	NSMAF	C4ORF29	CTD-2574D22.4	MAG	SCAF4	UGDH-AS1	SFXN3	MAP3K13	RP11-572M11.4	RP11-383C5.7	RP11-7O11.3	NAV3	HOOK3	PDLIM3	ADAMTS12	CTB-107G13.1	RP11-476H24.1	DOK3	POLR2G	RP11-678G15.2	GTF3C6	RP11-446H18.6	C14ORF166	SERTAD2	RP4-724E16.2	UNC50	CTNNBIP1	NAAA	CEP250	UBXN2A	TNRC6B	NRG1	RP1-102G20.5	CDH8	RP11-363L24.3	DOK7	ARSI	USP53	RP11-53B2.6	PTPMT1	PELI2	CERS1	ARHGEF1	CTA-217C2.1	RP11-665C16.5	RP11-96O20.4	RGPD2	RP11-543N12.1	TG	PDLIM7	GPR18	RP11-53B2.4	RP4-798A10.7	SEPP1	CD320	RP11-544A12.8	ATF3	PMM1	PGBD1	IGSF11	MRPL41	RP11-732M18.3	RP11-333E1.1	NISCH	DAB1	NFKBIA	BCYRN1	PALMD	RP3-468K18.5	DDX19A	TPCN1	RP11-436I24.1	RAB11FIP1	C2ORF42	DAD1	C16ORF91	PEBP4	MAP2K7	RP1-269M15.3	MST1R	MAPKAPK3	RPL32	KLHL15	PRKACB	C21ORF62	RP11-279F6.3	MTX1	WFDC10B	RP13-497K6.1	RP11-348J24.2	SPIN4	PPP3CB	BLM	RP11-404I7.2	TP53BP2	TAF1B	B3GALNT2	FBXO21	PRAM1	MIR155HG	RP11-214K3.20	RP11-265D17.2	PHF16	DBNDD2	AL031663.1	RABGGTB	RP11-36N20.1	KRTAP5-AS1	RP11-3B12.3	KIAA0196	CCDC127	RP11-344P13.6	RP11-131L23.1	SLC27A6	SEC24D	C12ORF75	RP11-323J4.1	RP11-847H18.2	LRP4	S100A10	APH1A	ZNF696	NDUFA6-AS1	CARS2	DRG1	NSRP1	MNAT1	MYO5B	C7ORF69	NCMAP	COMMD2	PRADC1	RP3-521E19.2	COA5	TPP1	NDUFB2	CNIH3	EXT2	CHAC1	EIF2B3	TRAPPC2L	TBKBP1	TIMM22	PRDM8	MKNK1	GHRHR	IPO9	RP11-1246C19.1	STEAP4	CELSR3	ZNF175	ABHD13	POLR1C	GNA15	UMPS	DOK5	GDAP1L1	EIF4G3	C6ORF3	AC064852.4	AC073316.1	EMD	TRMT10C	AMER2	KIAA0408	DYM	ZNF48	AC127904.2	RP11-316E14.6	SEC61A1	RP11-1191J2.2	GCH1	GPAA1	AOC2	RP11-284M14.1	CCL28	TPO	TGOLN2	CARS	FAM178A	PSME2	YTHDF1	PBRM1	URAD	NEXN	RAB11FIP4	AC018643.4	NCOR2	XRCC4	RP11-430B1.2	INTS10	ENGASE	EXOC8	RP11-540O11.6	FRMD8	GABRA2	CTD-2371O3.2	BTBD16	HPGD	CNBD1	SMUG1	KLK6	TBC1D2B	RP11-332H14.2	RP3-523C21.2	SNW1	PLA2G7	TRIM14	RP11-507B12.1	ZNF697	CTD-2267D19.2	MAFG	AC004951.6	RASSF3	RP1-234P15.4	AC110084.1	CTC-508F8.1	PTAR1	PECR	PRKAG1	RP11-1055B8.4	CIAPIN1	CMPK2	C7ORF61	SYT4	RINL	COX8A	LINC00311	ZNF766	RP11-386G21.2	SLCO5A1	RP11-275O4.3	CXXC5	GRIK4	GCLM	WDR27	SMEK1	RNF115	ELMOD1	NGB	POLD1	RP11-781A6.1	RP11-550I24.2	GIPR	MID2	DDX42	RPL7	APLF	RP11-967K21.1	CATSPERB	RP11-251G23.5	TJP2	MMGT1	CDKN2C	TCEAL2	AKR7A2	CTD-2023N9.2	AL353629.1	CPSF3	PABPC4	MRTO4	NCKAP5L	EXD2	SH3D19	MPC1	MTF2	ZNF706	RP5-1074L1.4	USE1	SLC12A1	NPY5R	MARCH2	RP11-197P3.5	TCF4	RAPGEF4	AP001628.6	SLC6A16	MED15	RP11-264I13.2	NFIB	ZNF304	HEATR6	TMEM192	ZYG11B	RP11-944L7.4	TOP3A	JPH4	SNORD114-20	RABL5	FSTL5	C12ORF43	IFITM10	FGF10	SLC26A5	RTF1	MLST8	DYNLRB1	ERAP1	AC066593.1	CCDC84	RP11-365O16.6	IER2	DARS2	SZRD1	ANKRD6	THUMPD1	DMXL2	MRPL12	GTPBP3	CTD-2007H13.3	RP11-545E17.3	UTP6	LGMN	KIAA1045	AC009495.4	BRI3BP	SLC25A46	RP11-115N4.1	RP1-45I4.2	FAM213B	RP11-380P13.1	AC007091.1	CTC-329D1.3	RP11-50B3.2	SLC5A6	RHOJ	RP11-572M11.3	RP11-526N18.1	LINC00466	CNTROB	UBQLN4	RP11-113K21.4	TMEM5	LPPR1	NOMO1	SEC16B	PM20D2	SOAT1	EIF4EBP2	POLR3E	TDO2	VPS37B	TSPAN9	CCNL2	DENND1B	ATXN2	CHL1-AS2	LRGUK	ATG4A	ALDH1A2	CR769776.1	RP11-171I2.1	BTBD18	RPS23	HS3ST3A1	ZNF16	DDX31	GPR173	MRPS18C	NRCAM	FCRLB	RSPH1	AC096574.4	CTB-49A3.4	BNC1	DDR1	CDYL	RP11-513G19.1	AC093323.3	GPR161	A2ML1	ZBBX	AC053503.11	HRAS	RGS14	MATK	VPS72	NUP35	RBM18	PRDM10	RASGEF1A	GFOD2	TEFM	PPP2R2C	DDN	MKRN2	RP11-69I8.3	TMEM240	TCEAL8	RP11-692P14.1	SLC10A7	DNAJA3	TMF1	NAA16	EHBP1	SOX2	ACSBG1	ZNF667-AS1	CHCHD6	ILF2	MED19	PRKCA	POMK	AGPS	FSTL4	NETO2	AIM1	AP006621.5	AGBL3	PIK3CA	RP13-188A5.1	ANAPC13	MIOS	RAB11B	FUZ	CHCHD3	MRPL28	DOCK9-AS2	NOC2L	RP11-429B14.1	PRKX	RP11-252A24.5	AC144449.1	RP5-827C21.4	PCA3	STXBP3	POLM	AC006460.2	BBS10	ADHFE1	AC018737.1	SHQ1	UPK1B	C6ORF195	RP11-621L6.2	SRL	ZSCAN1	C12ORF10	NUDT19	MYLPF	CHMP2B	ZNF510	CTD-3064H18.1	CCDC85B	RN7SL149P	RP11-388C12.1	U2AF1L4	RP11-274B21.10	AC005740.5	XYLT1	RP11-815J21.4	HAUS1	GLIPR1	MSTO1	FAM200B	AC079807.4	RASSF8	C17ORF85	RP11-321N4.5	CTD-3184A7.4	LL22NC03-N27C7.1	AC114803.3	WDR93	RHOH	RHEBL1	RP11-923I11.6	KLF2	TSPAN31	KANSL1-AS1	LINC00936	ERCC2	RP11-485G4.2	FAHD2B	CSRNP2	RP11-250B2.3	APBA2	TMEM80	MYLIP	AC007566.10	SYNM	XPO4	TMEM41A	TPP2	SMARCA2	MAP3K14	SLC31A1	RNASEH2A	EPB41L4B	PRR7	RP11-422N16.3	SMPD4	ZEB1-AS1	ANKRD27	PDZD11	SNX4	ADRA1D	TMEM42	GPT2	PODN	PAFAH2	RARA	RIC3	RNF32	FHOD3	RP11-293G6__A.2	MAMDC4	RP11-483I13.5	ZNF623	C5ORF28	DGCR8	USP8	KCNC2	TRA2A	AC074138.3	MYNN	ZNF800	RP11-152N13.16	PTHLH	PLEKHM1	KLHL7	PLCB1	MCF2L-AS1	RP11-329J18.3	C1QL1	SERTAD4-AS1	TMEM183A	CCDC170	RP11-1C8.4	BCL2L2	CLK4	CSNK1E	GOLPH3	WDR41	LINC00222	AIRN	ACKR3	CHAMP1	TP53TG5	RABEPK	ARHGAP20	RP11-206L10.11	PAFAH1B3	PCDHA9	WTIP	RP11-305F18.1	CDK16	BCO2	ANK3	RP11-420K8.1	SEMA3C	PPIL1	RP11-981G7.1	LCN12	RP11-16D22.2	POLL	RP11-150O12.1	RP11-393I23.4	CTD-2313P7.1	GRPEL1	CAD	ZNF354B	DYTN	RNASEH2B	CBY1	ERCC3	KIAA1715	MMP24	GNPTAB	ACSL4	TMEM158	CTD-2537I9.13	NELFB	ESCO1	HSCB	DAB2	RP11-297D21.4	KLHL26	FAM167A	RNASET2	CDK5RAP1	ZNF383	RRS1	EVA1A	INPP5D	TOMM40L	RAB3D	RP11-76N22.2	AC104532.4	CHM	DAO	JMY	C12ORF60	RP11-309L24.2	HAR1A	POFUT1	SERF2	RP1-156L9.1	CXXC11	C16ORF93	KLHDC8A	TAF7	WDR45B	STK32B	ZNF641	C19ORF24	CHST2	PDCL3	AC005618.6	AC069155.1	AC087393.1	RP11-473M20.14	RP11-87C12.5	ZNF429	SLC35F3	DENND4C	AC099850.1	ZNF587	RP11-344A5.1	RP11-334C17.5	LAMTOR2	STRIP1	ZSCAN5A	ZC2HC1A	TFDP2	CCNI2	NPPA-AS1	RNF8	RP11-194N12.2	APC2	MAN1A2	SF3B4	ASB6	TMEM180	PCDH12	MAP10	BCS1L	LINC00710	CHMP1B	ATP12A	WNT5B	RP11-660L16.2	SLC30A4	TNFRSF11A	RP4-809F18.1	TMEM109	RBX1	AC004463.6	CNOT2	ZBTB32	COX7C	KCNQ3	RP5-956O18.2	ZNF605	SPRED3	PLEKHA8	UBXN8	SP3	RP11-13A1.3	C1ORF162	TRIM17	CHRNE	BTN3A3	FAM175A	APEX2	AC092594.1	RP11-277A4.4	HRSP12	RP1-66C13.4	ESAM	ZNF785	CCDC50	HSPA12A	FAM220A	BOLA1	ZBED1	AP000721.4	LINGO1	CDC73	PIEZO2	AC008746.3	RP5-914P20.5	TNNT1	RP4-742J24.2	EDC3	RAD23B	MAP4K5	RP11-297A16.2	RP6-206I17.1	EPHA10	ILF3	RP11-490G2.2	TRPC4AP	RP11-130L8.2	LAP3	RP4-758J18.2	SLC37A1	TNFAIP8	APOL2	GALC	UFL1	RP11-295G20.2	TCF3	TMED5	METTL14	RGS6	CTD-3046C4.1	RP11-426C22.5	RP11-752G15.6	KCNAB1	HDAC1	SPAG9	NAPA-AS1	HPN	RSPH9	TMEM261	MRPL2	GALNT11	AC006004.1	PHKG2	PHF15	RP4-536B24.3	LINC01033	CABP7	DBT	C10ORF32-ASMT	PHEX-AS1	GNAI1	RP4-724E13.2	N4BP2	A3GALT2	SSBP1	PPA2	SPRYD7	PNPLA3	EMP3	TEX15	INSIG1	CD151	NUP85	TBC1D19	EPN3	LRRC8A	DNAJB5	PLEKHG3	ADAM20P1	PLAC8L1	C17ORF70	RP11-266K22.2	RAB38	TNFSF15	DNAJC24	AC007038.7	RHBDD2	AC064875.2	TSC1	ABCE1	GSPT2	RP11-686G23.2	DTNA	RP11-653J6.1	RP4-704D23.1	METTL21B	RP11-57H12.5	RP11-463I20.3	RP11-15K3.1	TRPV2	NOB1	RP11-326C3.11	ZNF736	SFI1	NEK5	C21ORF59	ZMIZ1	CTC-429P9.2	AC005387.2	BEX1	C11ORF87	FANCM	RP11-519C12.1	RP11-323I15.5	CHPT1	FAM172A	MAOB	GBP2	LARP6	RP11-630D6.5	TCF7L2	ICMT	AC003682.16	RPS27A	KLF5	PPIH	ZNF281	PCDH8	AP4M1	TLK1	BACE2	CTC-459M5.2	PLCXD1	TIRAP	CDKL2	SUCLG1	JAG2	GPR26	TMEM150C	KANK1	RP11-21A7A.3	RP11-216N14.8	SNX25	CBY3	RP11-488L18.10	AC023469.1	CRB2	RAP1GAP	VWA8	RP3-414A15.2	ALKBH2	RAB8B	LINC00999	RP11-333I13.1	TMEM256	SNCA	C6ORF57	RP11-685M7.5	FAM129A	RP1-93I3.1	TRMT2B-AS1	RP11-80H8.4	CCNA2	RPS28	RN7SL217P	KCTD6	FGF1	WHAMM	SMIM7	ORC5	AES	KDM5D	ACADSB	RP11-305L7.7	RP11-563M4.1	AIDA	VAMP2	LIMA1	ARHGEF6	AC012442.5	RFC1	MAPK4	RP11-362K14.5	TMEM9B-AS1	GLIPR1L1	RP11-583F2.2	AC093911.1	SURF6	NMUR2	ORAOV1	NOG	GSR	MFSD6	HEATR5B	LRRC69	RP11-371F15.3	ILDR2	ZBED3-AS1	U47924.30	GNGT2	UPF3B	SLC8A1	SNX32	ATR	HFE	CTB-113P19.3	CTD-2320G14.2	ABCA9-AS1	SORBS1	SLC26A10	OTUB1	SLC2A5	RPL13A	CDK8	ZDHHC13	SERPINF2	ST8SIA4	CTD-2530H12.8	MT-TS2	DAPK1	RP11-14N7.2	TMEM45A	RPL35A	ADI1	SYN1	RP11-258C19.5	AC011738.4	TBC1D16	PURB	HCCAT3	DHX37	GCDH	AC005522.7	INPP5J	RP5-1142A6.8	POP1	FAM115A	PHAX	VSTM2B	DNAJC9	FBXO38	TMEM65	YPEL4	KB-1507C5.4	ZNF322	NMT1	ZNF37A	CPVL	RP11-146N18.1	KIAA1468	ZFYVE16	ADK	FLRT1	B3GALT1	STK33	AC009948.5	CDKN2B-AS1	RP11-4N23.1	AC093391.2	AC005518.2	RP11-760N9.1	PDGFRB	RBCK1	MYBL2	AC012065.7	PARP11	LINC01006	FSIP2	LRRC20	SAMD8	ZC3H6	RP11-395B7.4	ADPGK	FBXO25	GABRB3	MYO18A	RPL8	ABHD2	ERGIC3	BBS12	SLC12A3	KLF7-IT1	SPATA16	RP11-396C23.2	RP5-855D21.3	ZNF630	STAT1	RP11-196G11.2	GLTSCR1L	MFF	CACFD1	CCDC121	CCDC61	PDK1	DCAF7	EMILIN2	SLC1A6	RP11-798L4.1	SIRT5	LCA5L	ATG12	ADAM21	MC1R	RP1-273G13.3	RRP12	USP9Y	SON	LINC00243	ANGPTL2	CUTC	CRIP2	BMP6	RP11-343C2.9	C12ORF44	RP11-83M16.6	FAM184A	RP11-538P18.2	ZNF257	RP11-956E11.1	ECI1	CUL1	DDX18	CRYAB	LLGL1	LRRC24	ST6GAL2	RNLS	WDR7-UT1	NCOA7-AS1	POP4	SPHK2	BMP8A	AL031320.1	SPRYD3	LAMA5	ST14	C2ORF27A	FXR2	MAP1B	SLC25A36	ENOX1	CIT	MYH15	GPR156	NEXN-AS1	CPO	AC006994.2	PRKCD	FAM122C	RP11-579E24.1	ADRA2A	REV3L-IT1	GSE1	ARF3	PIAS4	C2ORF49	FAM13C	TRMT61B	KIF5C	NMB	RETSAT	GPN3	RP11-755F10.3	ADAMTS9	ITGA8	RP11-454C18.2	ACSL5	MIF4GD	DDA1	ELMSAN1	ZFAND1	PASK	FBXL7	MARCH3	DEF6	RP11-228B15.4	TP53INP2	RGL4	AC159540.1	LRFN3	MTG1	RP11-450H6.3	TRHDE-AS1	NADSYN1	MAGI1-IT1	SLC47A1	NR2E1	CNIH4	ZRSR2	SEPT9	ACPL2	AC091729.9	AC136896.1	TLE3	RP4-782G3.1	AC092835.2	CSTF3-AS1	RP11-190D6.2	CYB5A	RP5-1160K1.3	NR1H2	PPAT	BMPR1A	INO80	PPAP2A	PTPN4	C5	ABCC2	RACGAP1	RP11-483P21.2	CDK11A	SKP2	ZFP62	EXOSC8	SKA2	SNRK	KANSL1L	YTHDF2	VPS39	INPP5F	PDCD1LG2	ANGPTL7	ODC1	CTC-218H9.1	C17ORF80	PRPF39	MT-CO1	ZC3H8	MSI1	TSTD1	RP1-40E16.12	RP4-816N1.6	LINC00238	AADAT	KATNBL1	CA2	CTC-513N18.7	HNRNPA1	FGFBP3	VAV3	FBXO4	RP11-1157N2__B.2	AC074363.1	KIAA1598	RBP1	RP11-933H2.4	RP11-61L19.1	PLCE1-AS1	LRRC4C	NAMA	RPS19	R3HDM1	RPS6KL1	RP11-619L19.2	APOBEC3G	USP12-AS1	RP4-756G23.5	RP11-2C24.4	RP11-38J22.6	ETFA	BMP7	LGR6	SMARCD1	MKKS	RP11-153F1.1	APITD1	RP11-304M2.5	LMOD1	MARCKS	RPS29	RP11-408J6.1	TTN-AS1	SH3KBP1	AKNAD1	AC016644.1	RGN	KBTBD7	OTUB2	EPS8	RP11-203J24.9	U91319.1	AGAP7	ZNF32	LONRF1	RP1-283K11.2	MYH7	IMPAD1	RARS	RBBP4	LRRFIP2	CEBPB	MIR17HG	AC093642.3	COMMD5	CRAMP1L	PIGX	CREB1	RLF	RSF1	COL6A1	CUL3	MFAP3	COX17	AC046143.3	RP11-169K16.9	PFN1	SH3BP4	EPS15L1	AC003002.4	TRIP11	TONSL	RP11-605F22.2	AP003068.23	SLC39A1	C6ORF120	CTD-2134A5.4	XXBAC-BPGBPG55C20.3	MPLKIP	SLC2A6	AC013472.3	AP005482.1	RP4-761J14.8	CASS4	KB-1047C11.2	TXNL4B	DNAH17	PQLC3	RHBDL3	RP11-295D22.1	PSMB10	LINC01030	PDE6D	DNAJC27-AS1	SNX10	CENPB	RN7SL448P	RNA5SP452	RP11-16L14.2	GM2A	RP5-944M2.1	RP11-1006G14.4	GS1-259H13.10	CTB-43P18.1	DCAF17	LAPTM4A	RPP38	SMYD3	ANKRD30B	TRIAP1	MIR497HG	PKD1L1	ZNF319	RP11-61E11.2	ZNF582	CCR10	RP11-258O13.1	PON2	CPEB4	CTD-3105H18.14	CCNG2	PHF7	EXO5	PMPCB	RP11-403D15.2	GADD45G	CTD-2315E11.1	CTC-420A11.2	ZKSCAN4	DGCR6	TRIM25	RSPH6A	ALG1	ZNF740	AC004069.2	AC008984.2	RP11-484D2.2	TGFBR1	PPRC1	MTHFR	GGA1	RP11-451B8.1	RP3-405J10.3	COL8A1	RP11-468E2.6	RGMB	FUK	RP11-495P10.3	GS1-18A18.1	DBNL	PELP1	MRPS27	CLCN4	RP11-79E3.3	RP11-950C14.3	RANBP9	ZNF638	NTF3	USP30	FZD3	CTC-559E9.5	UBE3B	MAD2L2	CD37	PRMT7	GPER1	ATP13A5	RP11-624C23.1	RP11-586D19.2	MORC1	FOXN2	RN7SL177P	MIPEP	RP1-257I20.14	RP11-123O10.4	AC008074.3	FBRS	LCT	RPA1	CTB-179K24.3	ACD	LINC00032	CUZD1	RP11-406H4.1	PATZ1	CTC-501O10.1	TMEM25	NUP93	FNDC3A	CD40	TRIM44	SNX13	ASXL1	AC009404.2	RN7SL530P	RP4-639F20.1	NRP1	CARM1	POMGNT2	YIPF3	CD63	DKK2	RP11-305L7.6	CAV2	HES4	USP28	BEND3	PRDM1	ZHX1-C8ORF76	PPM1G	PHTF2	AC079610.1	ABCC5-AS1	FAM196B	ITPKC	CTDSP1	RP11-402G3.5	RP11-323I1.1	MROH8	NCK2	SLC4A8	DCUN1D2-AS	CTB-176F20.3	RP11-312B8.1	RP11-317N8.5	AC004076.7	AFF2	RICTOR	PCTP	H1F0	LINC00578	AL161450.1	RP11-268G12.1	TRPC7-AS1	RNU5B-1	PPP3R2	PDGFA	ZNF155	RP11-75C10.9	AC007375.1	RP11-517B11.7	DBN1	GSAP	ACVR1B	CDC42BPB	PUF60	SLC19A1	IFT46	TAS2R14	RP11-63A1.1	AC114730.7	ITPA	AC019186.1	CDK17	RP11-20I20.2	LINC00984	SERPINI2	RP11-24N18.1	CCNF	GMCL1	RP11-459F6.3	TSPAN8	SRSF6	ORAI2	SERBP1	PLEKHM2	SNHG14	KIDINS220	PPAPDC2	CTC-273B12.7	LRRC8B	SDHAF1	ACKR4	MVP	SCRN2	C6ORF118	RP11-10L7.1	RRP9	DGCR5	RP11-122K13.14	CEP152	AP3S1	WDR83OS	SCGB1A1	SPINK5	PCDHGC3	FUT10	LRWD1	RP11-17A4.2	FSD1L	ZNF891	HAS1	RPL19	EBNA1BP2	RP11-188P20.3	CCDC120	P2RX4	GRAMD1A	PTRHD1	RP11-206L10.9	IGSF3	GGH	MARCH11	COCH	NYNRIN	TXNDC9	PDZD7	GLS	RP11-328C8.5	DTWD1	MAN1C1	B4GALT5	CTD-2547H18.1	PIDD	FBXO8	MTMR1	AL109761.5	PCDHGA10	KCTD15	TAS2R31	FNIP1	ATAD2	CSDC2	RP11-440L14.1	RP11-152K4.2	MRPL38	RP13-314C10.5	COL4A3BP	PAQR7	MFHAS1	HNMT	RAD52	PBX3	MANBA	TXNL4A	TRMT13	SNX31	RP11-379B18.6	RP11-347C12.1	GAPDHS	C8ORF87	PIK3AP1	SNAPC1	AHSG	GPNMB	MCEE	DHX34	FKBP1A	RUVBL1	CCBL2	TK2	ATP6V0D1	UTP23	PIGU	RP4-568F9.6	AC005082.1	LRP12	NFU1	PSME1	CTC-366B18.2	RAP1A	FAM49B	RP11-359E3.4	GFM2	ALDH2	NR2C2AP	H2AFJ	RP11-489O18.1	RP11-739P1.2	MCM3AP-AS1	ZBTB11	LINC01059	ALG3	EPAS1	AC092782.1	RP11-589B3.6	MIR7-3HG	ATOH8	RP11-402L6.1	ABCB10	C19ORF53	SEMA7A	CTD-3220F14.1	COL5A1	CTSK	RP13-16H11.5	SAP30	SNAP29	THAP4	HDAC6	SND1	SPPL2A	THRB	CHCHD1	RP11-22P4.1	C4BPA	PPP1R14B	RP11-356M20.3	DNM1P35	RP11-459F6.1	LEKR1	STYX	FADD	ADPRHL2	ZNF813	MAGEE1	TTI1	GMIP	ZNF331	PPTC7	PSMD3	HSPA1B	BOP1	RP11-98O2.1	ZNF708	TTC4	RP5-1121E10.2	ABHD17C	AC132186.1	OPN5	DAK	ERVK3-1	RP11-85B7.4	MLYCD	LETM2	MBIP	SLC2A10	AC096670.3	TROVE2	TRAF1	ESYT3	RP11-282K24.3	CHKB-AS1	LINC00202-1	KIAA1462	AC006000.5	ARMC3	SARS2	AGPAT2	SALL2	RP13-514E23.2	MAMDC2-AS1	BBOX1	PDCD10	ARPC2	GNB5	PUM2	TMEM110	HIST4H4	CDC34	CTD-2013N24.2	CERS5	FDXACB1	COLEC11	GUCY2C	RP3-326L13.3	IRGQ	CSF2RA	CTD-3193K9.4	RP11-298J20.3	RP11-563D10.1	RAB35	MORC3	GOLGA8A	ADD2	RP11-665G4.1	AC091969.1	RP11-46F15.2	RP11-700H13.1	METRNL	EZH2	LL0XNC01-116E7.2	RP5-919F19.5	SMYD5	CCDC39	RP11-302F12.3	RBM45	CHDC2	ALDH3B1	NUP188	SLC7A1	NUB1	STYXL1	TLL1	H2AFX	RNF208	PSPN	AC005943.4	KB-1208A12.3	ELOVL1	RP11-508N22.13	DCAF4L1	PAK1IP1	RABL6	C5ORF22	GBAS	FGD3	GDF9	VCAN	RP4-591N18.2	MKX	SULT1C2	ERN1	RP11-598F7.6	CCDC30	CIC	DLX5	RP11-497K21.1	RP4-798A10.2	ZNF180	ZBTB25	PCOLCE2	SH2D4A	GP6	RP11-192H23.4	NIPSNAP1	RP11-554K11.2	COQ4	F2RL2	SYDE2	GRIN2A	KB-208E9.1	AC096574.5	F13A1	C6ORF1	LL22NC01-116C6.1	WBP2	DTX1	LARP1	MST1	RP11-818F20.5	RP11-210K20.2	TMEM234	PLEKHJ1	ITIH5	GSTCD	NUDCD1	NIPAL1	RP5-1185I7.1	ORMDL2	RP11-332O19.5	RIOK2	ATG4D	LTBP3	PKNOX2	MAT2B	PLA2G2C	RP11-462L8.1	SARDH	OSTM1	PCNA	PAQR4	VWA5A	ATPAF2	CHD4	PDGFD	ENPP1	C4ORF51	NRBF2	NCAPD3	AC022154.7	CPNE6	LZTS1	CTD-2349B8.1	SLC22A3	KIF21B	WDR55	TMEM18	RP4-680D5.2	PEMT	GTF2H1	RP13-1032I1.7	RP11-109P14.10	KCNIP4	PMFBP1	OTOGL	CTD-2666L21.1	ING2	RAB32	RP1-168L15.5	KARS	RPS18	RP11-209D14.2	FAM118B	MARVELD3	EBPL	ZNF644	CHRAC1	TMEM115	RP11-326I11.4	RP11-58E21.4	NPIPA7	HINT3	AC010877.1	RPP25L	STK11IP	TRMT5	DNTTIP1	ZNF445	RN7SKP30	LRRC57	UBB	PLCD1	CTC-339F2.2	ADAM20	RP11-264B17.2	TSPAN32	CCDC157	COASY	HHLA3	SLC46A3	SNX21	PCDHGA12	KCNG2	HIST2H2AC	WBP11	NELFCD	KLHL20	ENSA	MXI1	ZNF239	SORD	RPGRIP1L	RP11-701H24.10	VANGL2	SMPDL3A	RP11-1348G14.5	MED9	FGD1	CTD-3138B18.4	PPM1L	SSBP2	SLC25A42	RP11-288H12.4	RNU5E-8P	C16ORF72	CTD-2583A14.9	RB1	CCDC151	UNC13D	AC004466.1	C1ORF101	AC007292.4	SLC7A11	LIPJ	PDCD6	AC012513.6	CDCP1	SRCAP	GRID2	GPC6-AS2	RP11-115D19.1	SLC44A3	AP000462.3	CPNE8	ZNF655	NASP	PCIF1	AC104655.3	FAM206A	TECR	WWOX	CTD-2515C13.2	SNN	RN7SKP195	AC016909.1	SAMHD1	SLC35E2B	SPTB	GDAP1	RP11-844P9.2	RP11-509E16.1	EPHA8	SH2D4B	RP11-391J2.3	PABPC5	SCARNA10	RP11-325K19.1	VEPH1	POLR2I	DNALI1	DGCR11	NPR2	ALDH1B1	TPCN2	TRPM3	ZNF550	NELFE	AC009480.3	RP11-191N8.2	HEATR4	CSNK2A2	PRKAR1B	RP11-351M8.2	FAM90A26	USP47	CCDC132	RP11-30L15.6	TSR3	RP11-539I5.1	RP11-114F10.2	PPM1K	CTD-2113L7.1	NOXO1	C12ORF49	MRAP2	ACOT12	LY6E	LA16C-390H2.4	RP11-301H24.3	RP11-686O6.1	ARID3A	EXOSC1	RPS6KC1	RP11-252P19.1	C12ORF52	ST3GAL4	SOX8	POGLUT1	ATE1	SLC9A3R1	ASB16	ZNF566	DHRS4L2	RP13-216E22.5	VPS53	MRPL49	LRRC17	ANXA4	PCGF3	TPM4	SULT1A1	SEC24A	EFTUD2	MAPK6	TBC1D9	PLBD1	CTD-2281M20.1	PPIL3	AGRN	RP11-42I10.1	DBF4B	SOCS6	SNHG9	SEMA5B	RP11-453F18__B.1	PRUNE	IL13RA2	TYW3	CLUAP1	TRAP1	MAGI2	PMS1	ERICH2	NGRN	RP11-522I20.3	CDC123	KCNJ13	AMT	DUS1L	PRICKLE2-AS2	ZNRD1	CNGA1	MTF1	PIRT	USF1	PLCL1	ACOT13	PRDM11	CTNNA1	AC007285.6	NDRG3	RP11-162G9.1	CALCR	RP11-390F4.3	PART1	SLK	MAPT	HPS6	HORMAD2	CHD2	ATP2A1	PAG1	MTMR14	C12ORF65	ABLIM3	LRP5L	RP11-439A17.4	ABCA2	RP11-30G8.1	SLC6A11	PPAP2B	SHISA4	RP11-625I7.1	CTBS	LINC00174	DDOST	RP11-620J15.2	MGAT4C	RBFA	RP11-74M11.2	ANLN	EDARADD	CACNA2D3-AS1	RP11-25K19.1	PLCH1-AS1	PROSER1	RTN4RL2	AFAP1	RP11-214K3.24	AC112229.7	ZNF324B	TMIE	RP11-429P3.3	ZNF432	FAM60A	ASMTL	UBE2L3	DYNC1H1	TBC1D23	RP11-727F15.12	RNASE1	AC009505.2	RP5-902P8.10	ZC3HC1	FAU	MIR137HG	RTBDN	TMEM185A	AF038458.3	TRIM16	RP4-561L24.3	RP11-384O8.1	DYNC1LI1	RAB23	CD276	AC012363.4	ITCH	CTSZ	RP11-168E17.1	RP11-156E6.1	C3ORF62	KCNH3	RP11-176H8.1	AC073343.13	EIF2AK1	MCM3AP	SIK2	STRBP	MAGI1	AC092620.2	ZNF264	KIAA0825	ALKBH1	PTMS	RP11-88H12.2	SPINK9	AC093390.1	LRRC2	C21ORF119	RN7SL113P	PCDH18	RP11-263K4.5	C9ORF89	HSDL2	RP3-511B24.6	REN	NUDT4	UBE2G2	ALKBH3-AS1	NECAB2	CTC-448D22.1	FNTA	ITGB1	RP11-1E4.1	TMEM155	RP11-334E6.3	ZNF135	CAMK4	SLC9A5	GPALPP1	ENTPD3	CWF19L2	SLC30A2	ARMCX1	TPMT	CCDC104	SPRN	TGS1	RPL7A	RP11-16E23.3	FOSL2	ENPEP	RIT1	GAR1	ZMYM1	TMEM222	C2ORF43	ST7L	FTSJ1	RP3-400N23.6	CMTM6	ATP6V0E1	ADRM1	CTD-3222D19.5	CDR2	CARD10	RAP1GAP2	RAB4B	AC097721.2	HTR2B	PGBD2	RP11-268J15.5	CTDP1	DNM3-IT1	VPS4A	SPANXA2-OT1	RP11-439E19.1	DDI2	AF127577.11	G6PC3	PSG9	NAV2-AS2	AQP9	AGFG2	PRB2	CDRT4	CCK	SLC5A11	AC009312.1	RP1-35C21.2	ZBTB43	RP4-663N10.1	AC133528.2	OPN3	SUCLA2-AS1	CALML4	LAT2	PLA2G6	AKR7A3	STK17A	RP11-526P5.2	ANKRD61	ULK3	ZNF674	CTD-2297D10.1	DPCD	CTDSP2	AC092168.2	FES	KIAA1407	PCDH7	CDK10	MAN2C1	GCC2	SPIDR	JAZF1	ARNT2	RP1-12G14.7	TAGAP	MGAM	CTD-2012K14.6	FBN2	RP11-72L22.1	ZNF395	GCKR	MEP1B	LINC00938	RP11-1079K10.3	RP11-691H4.4	TRIM45	BCL3	ZNF674-AS1	DCAF15	C19ORF71	HLA-DPB1	EFHC2	TTF2	FAM159A	OBFC1	RP11-968A15.2	AC104653.1	ARAP1	SLC51A	FUT11	MTERFD1	COMMD9	GSK3A	STARD3NL	EIF4H	ROBO2	FLOT2	SMIM11	VPS13A	CDS2	DIP2A	DNAJC6	NXPE3	AK7	VRK2	TRPC6	ENKUR	ARHGAP9	AC079154.1	EPHX1	RP11-434H14.1	PTGES3L	RP11-773D16.1	CTD-2050B12.2	RP11-84C10.4	ERLIN1	RP11-70P17.1	PIK3R4	CPED1	SERF1B	SNORD113-7	METTL25	DIRAS2	RP11-158G18.1	DDX55	RP11-521L9.1	UBAC2-AS1	ASB1	CIDEB	NCR3LG1	AC079630.4	C19ORF68	RP11-15H20.6	C1ORF56	IGF1	ADRB3	ASB8	HEXDC	C18ORF56	ZNF232	PSMG4	CTD-3064M3.7	RP11-87H9.3	CCDC85A	LEO1	GPANK1	PRPF38A	RP5-901A4.1	CCDC130	SLC25A21	CTD-2031P19.3	CTXN2	CTD-2583P5.1	PLTP	RP11-983P16.2	SLC26A6	PI15	PRAF2	RP4-647C14.3	DOC2B	CCDC78	ZNF512	DNAH14	FAM32A	CCDC77	CAPN5	SWI5	DENND2C	FAM207A	C14ORF183	RBM8A	FBF1	IL20RA	SURF4	CREBRF	C5ORF42	TICAM1	NLGN1	CPT1A	IGFBP7-AS1	AD000090.2	COL6A2	RP1-228H13.5	SAMD5	CPD	GPI	SLC36A4	RP11-876N24.2	CLDN15	PLXNA4	PKN2	HECTD4	ANKRD9	SCGN	FGD5	KHNYN	CCDC83	HSPA14	RP11-60A24.3	HRK	LINC00493	VMAC	CTC-503J8.6	RP11-136H19.1	HRASLS	CDH3	ALG8	ISPD	AP004372.1	RP11-638I2.8	RP11-265N6.2	RIF1	VWA3A	RP11-687M24.8	PRELID2	LZTS1-AS1	SLC41A1	LINC00338	XIAP-AS1	FAM150A	CTD-2197I11.1	RGL2	KCNIP2-AS1	DNMBP-AS1	BRD9	FAM127C	THSD4	RP11-432I5.6	FILIP1	CCDC51	RP11-571M6.8	AC006130.3	PCOLCE	SLC30A1	RP11-504I13.3	RP11-169E6.1	RP11-334E6.12	TCEANC2	RP11-196H14.4	PTPRH	RP13-977J11.2	ELOVL2-AS1	NUTM1	RP13-941N14.1	BBS4	TMEM50A	TAB1	ZBTB7A	ERICH1-AS1	KIAA1244	OTOA	LINC00970	RP11-7F17.4	RP11-945C19.1	DGAT2L6	RP11-517P14.2	RP11-860B13.3	TBP	ERCC6L	RP11-849N15.4	TPRG1L	VGLL3	HBEGF	RNF128	TXNRD2	SETD1B	LDB1	LDHD	SH2B1	LITAF	CPSF2	USP3	MTHFD1	PYGL	RP11-603J24.14	SGSH	RHOG	PP2D1	GAS2L3	CHAC2	AF131215.3	SLC25A41	TOLLIP-AS1	RP11-734K2.4	SLC16A6	MVK	ADAMTS1	SUMO3	CTD-2653B5.1	ERO1L	SAFB2	MTCH2	STAU2	TEX41	AC026167.1	MEOX1	AC107081.5	RP11-95P2.1	RP11-600F24.7	CHCHD5	SHD	CD58	RP11-996F15.2	DCTN6	OSTC	PRC1-AS1	DHRSX-IT1	RP11-242O24.3	WDR78	HN1	RP11-390P2.4	ARV1	ATP5S	LCLAT1	EXOSC10	SLC25A27	PAK1	TTC17	RIMKLB	SSPO	MTMR8	RNF181	AC073218.1	PNO1	CCAR2	TMPO	ING4	FHOD1	TENM1	RP5-1048B16.1	GS1-304P7.3	GPR179	ZFAND2A	CTD-2288O8.1	CTD-2201G3.1	RP11-67L2.2	PIK3R5	RP11-370I10.6	GTF2H2C	OPALIN	FOXM1	RP11-337C18.10	STX16-NPEPL1	SLC10A3	CTD-2623N2.5	ZMAT1	DNAJB12	TPST1	RP11-98D18.3	CCDC40	CTD-2293H3.1	EXTL3-AS1	TMEM54	SLC9A2	FIGF	ARHGAP5	TMC6	ICA1	AKIP1	RP11-718O11.1	PLD2	RP11-284F21.7	LINC00470	WNT9B	SLC8B1	AARSD1	RP5-1159O4.2	PLCB1-IT1	LSM14B	RP11-2O17.2	CA5B	ADAM17	ADAMTS16	AC005356.1	NF2	NFYA	GAS1	IQCE	MEX3A	CACNA1F	MIR1255B1	RP11-309E23.2	FZD6	RECQL	TRIM46	LYPD1	C8ORF44	DHRS11	RP11-434B12.1	RP11-687M24.7	CTC-575N7.1	CTC-525D6.1	RP11-73M18.8	TECPR1	CYB5B	ZBTB5	CTD-2307P3.1	MAOA	TYRO3	RP11-723D22.3	MRGBP	CNTN3	MYL7	C10ORF137	AC007386.4	SLC9B1	FAHD2A	VWCE	ESR2	STK25	FAM71D	LOXL2	FABP6	STK32A	COX16	ARHGAP4	MRAP	RORB	RP11-2B6.2	PAOX	CCDC81	C1QTNF7	ETS2	ZSCAN2	RP3-453P22.2	RP11-698N11.4	RP11-356O9.1	RP11-631N16.2	RASAL2-AS1	ZDHHC4	RP11-420O16.1	CTD-2337A12.1	RP5-977B1.11	THEGL	PTRF	RP3-331H24.5	LIG3	C1ORF226	AF127577.10	RP11-506O24.1	AC138655.6	FZD9	LAMTOR3	SLC35A5	LTA4H	SCYL3	SEMA6B	SRSF1	KCTD13	BLZF1	EHMT2	GREB1	MYO19	COX11	METTL16	RP1-34H18.1	ERP44	DSTYK	CNOT6L	ARHGAP12	UIMC1	ZBTB38	FOXO6	RP11-822E23.8	LINC00472	PCK2	POU6F2	ZNF578	MIR4453	CTB-58E17.2	RRAD	AC018506.1	CTC-529L17.2	RP11-498P14.3	RP11-473E2.2	SFT2D1	KANSL2	ESPL1	ASS1	RP11-159D12.5	MTHFD2L	CRKL	CPSF6	AC017074.2	L3MBTL3	TMEM39A	FAM189A2	LINC00909	LINC00924	NYAP2	LSR	SDCBP2	SERTAD3	CDC40	RP11-792A8.4	CA13	VARS2	CXORF38	ZNF160	TRAM1	ZMIZ2	MLIP	MRPL17	ATXN10	ADARB2	TMEM144	NOX4	SPAG17	C15ORF38-AP3S2	PPT2	AP006621.9	RP11-567G24.3	SLC25A43	TCAP	ADAM7	PTK7	SPATA2L	MAPT-AS1	RP11-484K9.4	YIF1B	CTD-2201E9.4	RP11-32K4.1	SMYD4	LENG8	PRMT3	NCKAP1	EXOC4	RP1-40E16.11	FKBP7	LINC00284	ALDH1L1	ENTPD6	RP11-388P9.2	ANKRD20A4	GPR56	TGFBR3	FBXO9	CPNE1	AC068286.1	PARD6A	RPL36A-HNRNPH2	CAPN10	MMADHC	MACROD1	IFI27L1	PTPRU	CTD-2376I20.1	LINC00649	RPS9	CRISPLD2	RP11-97O12.2	BTN3A2	RP4-555D20.2	LBH	C4ORF33	LRRC34	GART	C6ORF62	SNHG5	GRIK2	MKL2	MTSS1	KANK3	MPPE1	NUMBL	ZC3H7A	RP11-299J3.8	RP11-431M3.2	GLA	CACNA1I	RP11-768G7.3	FBXW2	GFPT1	RNU1-134P	RPH3A	RP13-126C7.1	AC002985.3	ITIH2	RP11-212P7.3	CTD-2410N18.5	TUBG1	RAP1GDS1	ZNF789	ANKRD26	TMEM97	MAPK14	ERAS	RP11-774D14.1	MRPL51	SKIDA1	NPRL2	BET1	RP11-538I12.3	METTL24	RBM38	PORCN	AC073071.1	GPR149	NUCB1	OSTN	HIGD1B	CTD-2184D3.5	RP11-44N22.3	RP11-739N10.1	AC074289.1	H1FX-AS1	LINC00654	LINC01063	RCBTB2	HMGN4	RNU1-103P	NONO	SLC12A8	UTP18	DNAJC2	NUDT3	PSMD4	KIAA1109	GRIN2B	FAM162B	SOCS5	SAMD13	JMJD6	OLFM1	AC007405.4	SPDL1	PPARA	ETV7	RP11-463D19.2	RP11-301L8.2	SH3BP1	PCBP4	C8ORF59	SLC7A6	DST	NOL3	STK3	ZBTB49	ST6GALNAC5	TBPL1	ARHGAP11B	ABCA7	DFFB	ROR2	KB-1572G7.3	MEPE	BCKDHA	NAA50	HTR3E	SLC19A3	PLEKHD1	LSM4	GBP6	ZNF503	PRR14	COLQ	C12ORF42	RALYL	AC012360.6	RP5-894A10.2	CTB-133G6.1	RP11-9L18.3	PET112	UGT8	HYOU1	AC007228.11	PEA15	ESRRG	RP11-626H12.1	MLK7-AS1	SDK2	RP1-90L6.3	RGS4	CDH13	ACTL6B	RP11-19O2.2	RP1-283E3.8	C6ORF47	RP11-563P16.1	ST6GALNAC4	MRPL13	SLC45A3	HNRNPA1L2	SDHC	RNF44	NDST3	CTC-265F19.2	AC002398.9	KIF22	FRG1	LSM7	BIN2	RP11-68I3.10	AC015849.2	COX14	RP11-312O7.2	SPTLC3	WDR46	RP11-70F11.8	SH3BGRL2	CRTC3	MRPL44	PSG8	RP11-120D5.1	CTD-2517M22.17	UBAC2	LCP2	FAM27E3	CCDC101	PNPLA8	CTD-2334D19.1	CENPN	RP3-510D11.1	RP11-259O2.1	RP11-503P10.1	TRHR	CTD-2533K21.4	PCDHGB2	PAFAH1B2	CCDC113	FASN	ZNF260	ZFP2	HCN1	B4GALT4-AS1	ALKBH4	FAXC	PRDM2	RP11-412B14.1	AC093818.1	CYB561D2	RP11-426J5.2	NR2F6	MIEF2	DACT3-AS1	SH3D21	TMEM177	SYS1	AC091633.3	RP11-57G10.8	CDH17	TRIM8	MAGI2-AS1	GNG2	PTPN20A	GPR124	CDA	RN7SL775P	CDK5RAP3	INIP	ZSWIM7	UGCG	RNF169	KLHL42	USP24	NPHP3	CEP68	RP5-1112D6.4	RP11-97O12.6	AMDHD2	CR1	SREK1	RP11-290F24.6	GTPBP8	PGLYRP2	RP5-884G6.2	RP11-843P14.1	PDCD2L	CSRP2	RP11-589M4.3	MX1	LAMTOR5	PHLDA2	LINC00359	GBGT1	RP11-814P5.1	FAM156A	ABCD2	GNAZ	SKIL	TBC1D14	CDKL3	RP13-143G15.4	PPP1R36	ALAS1	NOV	MAML3	UNC13C	RENBP	TIMM23B	KLHL6	SLC6A6	PKP2	FAM212A	CD3EAP	CTD-2128A3.2	MEST	TMC1	WEE2	AP001816.1	ST8SIA3	PWAR6	SLC6A9	RAD9A	RP5-965F6.2	NUDT15	HTRA2	LINC00621	TRPC5OS	CTC-260E6.6	AC040977.1	FAM69C	ABI1	SLC25A53	AC007193.9	CMTR2	CTD-3193O13.14	RP11-138H8.2	LMX1B	PARP3	VEGFA	SGCD	LINC00467	FAM73A	VHL	CCDC134	EIF3L	IFNLR1	ANKHD1	CD27	RP11-73M18.7	RP11-680C21.1	CACNA1S	KPNA3	RBM33	HS3ST4	RP11-146F11.5	SLC22A24	GNG12	AJ239322.1	VARS	SNRPD2	AC093590.1	WDFY1	DENR	OXCT1	ABCA3	GTF2I	ARPP21	RP11-552E20.4	MDS2	IFT74	AC005262.2	CECR5-AS1	PCDHGB6	ASH1L-AS1	HIBADH	RP11-108P20.1	HCG20	RP11-356J5.12	SUPT6H	GPRC5C	CTD-2143L24.1	DAPL1	IP6K1	GPR12	GRIA3	CYP3A7	PNPLA4	U47924.31	GEMIN8	EIF4E1B	XXBAC-BPG55C20.7	ANKRD42	SOX2-OT	ACO1	AC093415.2	AC011043.1	RP11-145A3.1	ZNF414	IER3	RP11-474G23.1	PEX16	RP4-594I10.3	RP11-845C23.2	LINC00085	RRN3	TMED10	PSMA3	SLC25A26	SUN1	RP11-72M17.1	EIF2B1	BTNL9	RP1-257A15.1	CACNA2D1	TMEM127	KRBOX4	Z83851.1	CTB-49A3.5	PTPRG-AS1	IDE	MROH7-TTC4	C10ORF10	NEK8	TTC30B	KMT2D	FAM65B	IP6K2	HELZ	RP11-774O3.3	CDH1	LINC00158	RP5-821D11.7	RP11-254F7.2	C10ORF82	RNF25	EDEM3	MET	SNUPN	VPS11	RFX1	AC003051.1	NDE1	CTB-35F21.1	FANCD2	DMRTC1	C9ORF116	AC016757.3	CYS1	AC024257.1	MTFP1	RP4-604K5.2	CDKN2B	SLC6A12	KCNAB3	FAM219B	PEX6	ARID5B	RP5-864K19.4	SETD5	ALG6	CTD-2066L21.3	CTC-338M12.5	IMPA2	KCNMB1	COX19	AFG3L2	RP5-1021I20.1	SULT1A2	CCDC43	SCRIB	LYSMD1	RGS2	MDH1B	RPS10-NUDT3	CTDNEP1	CFP	LINC01011	ACTR3	YARS2	TIAL1	C1ORF21	RP11-799B12.4	TMEM156	CTB-7E3.1	COMMD7	MYCN	TPT1	RP11-798M19.6	MYOZ3	NPIPA8	HTATIP2	CCDC73	SLC25A22	ADPRM	GPR171	AC093388.3	ATXN3	RP11-145M9.4	CTC-459I6.1	RP11-214L13.1	LINC00354	CECR5	HS3ST2	PAPPA-AS1	EDC4	TAS2R30	RNPEPL1	RP11-354I10.1	CCDC159	PPP1R9B	OSTF1	ZNF460	TMEM200A	AC003006.7	C1ORF195	NEK7	SH2D6	MCHR2	LAMTOR4	CTD-2297D10.2	MRPS11	SLC25A25	CDC25B	ANO4	AGO4	LARS	RP11-124B13.1	DOCK1	RP11-457K10.1	ZNRF3-AS1	RP1-130H16.16	CALB2	SAC3D1	ZNF681	VSIG1	GBA	DSN1	TMTC4	SCML2	DNAJB13	SLC7A5	SP5	PTPRR	PRKACA	LMBRD2	CEP57	UGGT2	HM13	DGCR6L	DESI2	FZD8	C7ORF10	CTD-2525I3.3	SEMA4C	AC093627.12	RP11-58E21.3	ZNF114	PUSL1	RP11-671P2.1	AC006277.2	FRS3	DNAJB7	OTX2-AS1	AC005597.1	RNU4-2	NAALADL2-AS2	WWC2-AS1	SPATA6	LDLRAP1	HMGCL	RP11-46H11.12	PP13439	GNPAT	ADAM9	OFD1	RALGDS	BTBD10	RBM25	INCA1	IMPA1	ECHS1	ZNF133	NTM	GK	L3MBTL1	AC007292.7	ARIH1	CHADL	RP11-352G18.2	RFTN1	ATG5	MCAM	CTD-2085J24.4	TRIM35	RP11-440G9.1	RP11-161I2.1	RP11-61K9.2	TUBB6	RCC2	PBX4	PAQR6	CYP2C19	RP3-477O4.16	CSNK2A3	TMEM232	RBBP9	GMEB1	AP000662.4	CECR6	AC007405.6	RP11-2E11.9	RP11-145P16.3	RP11-53O19.2	CYBRD1	AVPI1	CA12	RP11-378J18.8	TJAP1	RP3-467K16.2	FAM47E-STBD1	EREG	RNF130	CPN1	WDR96	RPGR	GRM7-AS1	TRIP13	CTB-129O4.1	MTERFD3	SH3GLB1	THNSL1	HIST1H2BN	DDX11	COX6B1	ST20	FAM115C	POLR2H	RP11-215A19.2	LPGAT1	RP11-1L12.3	PNPLA1	B3GALT5	RP11-267N12.1	LRP2	MPP7	RN7SL791P	CMKLR1	CDADC1	CROCCP2	AKAP12	GGA2	SCAPER	NBEA	CTD-2547G23.2	MRPL11	AC092295.4	Z97053.1	GPD1	BMI1	ZNF345	RP11-672F9.1	HSD17B10	CDC23	VASH1	SKIV2L2	MAGED1	EZR	KREMEN2	BTG1	AC079305.8	NMBR	GPRC5B	CAPN9	RP11-573D15.2	RP11-78O7.2	TESPA1	RP11-356K23.1	DLGAP1-AS1	TMEM220	P2RX7	ADCY1	VEZT	ADAMTS6	ZBTB7C	LRRC63	GATC	AC003005.4	ADAM28	PAK6	UBE2F-SCLY	PARS2	RP11-798G7.6	ZNF524	IZUMO2	KCNK2	SRPK3	AC106870.2	TOB1	NPFFR1	CTD-2196E14.4	RP11-318M2.2	FAM212B	C7ORF63	RRAGD	SUPT5H	COMT	DHDDS	CDIP1	TRAK2	FRS2	SUPT3H	FRMPD3-AS1	SLC23A1	TOP1	CTC-439O9.3	MSANTD1	TRPV3	ZNF503-AS1	DMRTC1B	BRWD1	C9ORF50	KIF1C	DNPEP	RP11-773H22.4	FRAT1	SPC25	RP11-206L10.10	RP1-101K10.6	RP11-640M9.1	FAM120AOS	TMEM71	CTC-348L5.1	RHBDD3	RP11-563E2.2	SFRP2	USP38	RUNX2	ISY1-RAB43	EID2	RP11-637O19.2	GRIP1	CTNNAL1	SCO2	ITPRIPL2	DACH2	ZNF853	PIGF	ARHGEF2	TNFRSF19	ZNF230	CTSO	CTD-2168K21.2	RP11-202H2.1	RP11-536G4.1	SETD8	ZNF320	CPSF3L	NKD2	PHF6	MAGI2-AS3	EIF3A	YARS	ARL8B	AEBP2	MYCBP2	TMEM217	CIITA	PARVG	LRRC8C	MPI	BAZ1B	TACO1	AC010976.2	LRRC55	RP11-408A13.4	DUSP19	CDHR2	MMP9	NCKAP1L	AC006378.2	PCDHGC4	RP11-64J4.2	RP11-421E14.2	RABGGTA	POLR2L	CNTLN	RP11-438L19.1	KIAA2018	SHANK2	GPC3	FGF22	SLC35A3	FYTTD1	FAM133B	RP11-51M24.1	CARS-AS1	RP11-16B9.1	ARHGEF25	FGFR1OP2	APOA1	RP4-584D14.5	LMO3	RP11-359P5.1	RP11-108M12.3	ZC3H13	AC005307.3	RP11-40A13.1	MOSPD3	NFRKB	VPS25	AHNAK2	GDI2	PHYKPL	DOT1L	TMEM86B	TRAM2-AS1	RP11-218M22.1	SCHIP1	POLE3	HHAT	COL13A1	AC007308.6	MNS1	GHRLOS	MCOLN2	RP11-977G19.11	AC015987.1	ARL8A	SCAF1	RP11-340F14.5	FAM104A	LACTB	ZBTB41	PDDC1	LEPROTL1	POLR1A	DIRC2	ZNF791	EXOC5	RP11-96D1.3	ABHD3	RP11-314O13.1	AF127936.7	RP11-785H5.2	MAGI2-IT1	PPP2R5B	SEC22B	ZNF169	ZFYVE26	SNF8	TXNDC17	OTUD1	RPS6KA5	RP1-27O5.3	ALOX5	LINC00617	OLIG1	RP3-417O22.3	NRF1	MYO15B	STAT6	AFAP1L2	CCDC74A	RNF113A	NLRP3	TRPM1	RP11-165E7.1	ZFP91-CNTF	KIF26A	MAP3K14-AS1	GPATCH1	RP11-362K2.2	DGCR10	RPP21	ZNHIT2	AC079610.2	AC017099.3	DCPS	FOXJ2	NKX6-2	FAM66D	LINC00525	SRP68	GTF2H3	EIF4E3	DZIP3	IGFBP2	AC007319.1	RP11-82L2.1	PTGS1	CA7	PIFO	RP11-65M17.3	RP11-264B14.1	RP1-266L20.4	CASKIN2	TMEM221	HEY1	TOMM40	CTD-2281E23.2	CCDC12	MED16	ZSCAN29	UST	FAM133A	PSMB5	C17ORF64	FREM3	CTB-113D17.1	ZBTB22	SLC35F6	PLEKHA6	C1ORF95	RP11-383J24.6	RBM24	CEP135	MIER3	SPAG5	RP11-307E17.8	GPX2	TCOF1	GLP1R	MED4	RP11-341G5.1	LDB3	AXL	RP11-579E24.2	KCTD19	POLE4	PARP12	RP11-406H23.2	CIB2	CTA-228A9.3	TRPM8	LGALS8	PDCD4	TSEN2	RBL2	TXNRD3	RP11-10N23.2	MTUS1	RP4-800F24.1	EPM2A	NAT6	SLC35B2	RP11-166O4.6	C19ORF26	MORN5	GUCD1	PDGFRL	RP5-944M2.3	ZBTB14	CTD-2319I12.2	DIAPH2-AS1	PREX2	RP11-474P2.4	MUL1	RP1-90L6.2	AC004692.4	CLUH	ZIC1	ANKRD62	TMEM178A	FAF2	KPNA4	ARFGEF2	RP11-10K16.1	FAM71F1	ACBD6	SPG7	AVIL	RP11-406A9.2	GS1-72M22.1	MT-ND1	NDUFB1	RP5-1065J22.8	CTD-2647L4.1	RP11-182N22.8	GCNT1	RP11-227G15.8	CCDC144A	RP11-634H22.1	PGGT1B	GPR19	C1ORF159	LPCAT4	RP11-17E2.2	C19ORF18	RP13-20L14.1	AC079210.1	SYCE2	RP4-564M11.2	AASS	RP11-165J3.6	RP11-248G5.8	HAUS6	MCF2	PI4KB	LRP2BP	FBXO41	MYRIP	OBSL1	LINC00908	LSM2	RILPL2	UBXN4	EPHA1	ALCAM	PANK4	SVOPL	RP11-884K10.7	AC138969.4	DAAM1	RP11-79M19.2	GPD2	RP11-782C8.2	TAF10	RP11-307P5.1	RP4-635E18.8	RP11-605F22.1	CARD6	PLCG1	LRRTM4	NOP58	CHAF1B	GRK7	ASCL5	TWISTNB	HIST1H4H	AP000974.1	GOLPH3L	TAF4B	ABHD6	PDCD6IP	U2SURP	HOPX	CLDN16	NKAPL	COL11A2	ZNF417	GALK1	AC005253.2	RABGAP1L-IT1	NAGA	KIAA1161	MB21D1	AF131215.9	BCL10	SNX12	RGS22	C11ORF42	RP11-524F11.2	RP1-92O14.3	BRWD1-AS1	SMG8	RP11-44F14.5	AKAP14	RP11-324O2.6	RIBC2	ZNF497	COL20A1	C1ORF189	WDR72	COMMD4	SYCP2L	MAATS1	RP11-287D1.3	FKRP	PGF	TRIM69	RP11-805F19.2	SLC38A10	KLHDC4	GPD1L	FAM20B	TMEM184C	KCTD2	AQR	UBE4A	TM9SF2	TNK2	AKAP11	USP22	FAR1	STXBP5	PRKCQ-AS1	RP11-697E14.2	LINC00562	RP4-635E18.7	ANKRD13B	SEMA3B	LRRCC1	HCFC1	C17ORF62	TEX9	RAPGEF6	NIT2	RFNG	SLC18B1	CORO2A	FAM53C	GIT1	OTOP1	AC004603.4	AHNAK	CTD-2532K18.1	HTR7	NBPF10	ZSCAN12	CTB-118P15.2	RP11-849H4.2	AL117190.2	LPIN3	NTAN1	IFT172	SNRPA	INHA	C17ORF78	ARNT	CCL5	SCAMP5	RP11-507B12.2	SPEG	UACA	NPY	LAMB4	RGS3	ZNF350	RPL26L1	RP11-37C7.3	NGF	C2CD2L	RP11-527H14.4	NAV2-IT1	EBP	ZBTB3	POLR2J4	OR9Q1	TTC6	KLF9	RP11-540A21.2	RAP2A	AC012370.3	LSM14A	AF131217.1	RP11-242J7.1	POLDIP2	AC016725.4	ZNF595	RP11-181B11.2	RP5-1050D4.3	LINC01032	RP11-426L16.8	RP11-212P7.2	RP5-1159O4.1	PRDM12	RP11-838N2.5	CREBL2	CHEK2	DCAF16	RP13-60M5.2	SOCS4	RP11-625L16.3	AC006262.6	CTC-499J9.1	RP11-95O2.1	RPL17	EIF2B2	RP11-171L9.1	TCEAL5	MCM4	AC140061.12	SAG	MRPL20	EPHA7	DMPK	IPMK	SPTBN2	ZNF250	SOS1	PFN4	ALDH1A1	TBX19	RPUSD2	KDELC2	TMEM198	IDUA	NBPF15	DHFRL1	APOBEC3H	PPM1J	RP11-53O19.1	TSPAN19	DDAH1	PCNT	CASKIN1	ADD1	ETHE1	PLCE1	GPRASP2	ZNF425	CAB39L	RP11-1149M10.2	RP11-268G12.3	PXDN	RP11-822E23.2	F11-AS1	RP11-634B7.4	GS1-393G12.12	RP11-530C5.1	AC015849.13	RP3-510D11.2	RAB3IL1	MMRN2	AJ271736.10	SLC5A8	CTD-3193O13.9	NDUFA1	ASNA1	BCORL1	NUBP2	TWF1	RP11-473O4.3	ANO1	CENPF	TAOK2	PADI4	TM6SF1	LINC00449	AC002467.7	RAD1	PLOD3	HDHD1	PEX13	C17ORF67	AMY2B	ZNF76	RPL37	PIN4	MRPS9	HNRNPM	LRFN5	PDE4D	RHOT1	SFTPC	MFI2	RP11-275I14.4	RN7SL105P	CTD-2545H1.2	MIR1539	PGM2L1	ZFP14	JAK1	PPP3CC	ANKH	GADD45GIP1	ZSCAN20	RP11-1391J7.1	RP5-1136G13.2	NOL12	CRYL1	GPBP1	RB1CC1	ZNF280D	LINC00444	GLUD2	SLC29A1	CHERP	ZNF367	SCTR	IMMT	CYP1B1-AS1	MME	SLC27A2	BTN3A1	PML	CTC-782O7.1	RP11-134G8.8	TTC25	ANXA13	CXORF36	RMI2	AC003005.2	PHTF1	RP11-416N2.4	AZU1	RP11-179B2.2	KCNC4	RP11-232C2.1	TMPRSS7	OSBPL5	CSTF3	RP11-59N23.3	KIAA1147	APOE	MYCNOS	COL14A1	KIAA1211L	LIMD1-AS1	RP11-752G15.8	C17ORF50	RAVER1	AC007099.1	ADARB2-AS1	RP11-315D16.4	GPAM	FAM84A	RP3-395M20.12	RSPH10B2	AC074212.3	MT-TI	DDX49	SYNJ2BP-COX16	COG2	TMEM100	C2ORF69	SEMA6C	CDH10	TARS2	RTCB	TUB	INPP4B	TMEM248	CALD1	SLC38A6	DHX9	SEPT11	HIPK3	GABRA3	PDGFC	KDM2B	C2ORF50	MEX3B	CTD-2228K2.7	ZFHX3	AC093627.9	THAP7-AS1	TMEM163	C21ORF49	HMGA2	CNPY3	MTRF1L	RP11-554A11.7	RP11-363N22.2	PRICKLE1	LAMA4	AQP4-AS1	FPR3	CEACAM19	ARMC10	ATP6V0A4	RP11-1348G14.4	CCBE1	RP11-611L7.1	DPT	TMEM101	B9D1	RP11-517H2.6	POU3F3	RAB15	GORASP1	HCCS	C8ORF12	VRTN	RP11-439E19.3	HSPG2	DDX50	FAM69B	NDRG2	KLHL4	KIF7	TBC1D8B	GNB1L	RP5-857K21.4	RP11-573D15.9	SNRPB	IL10RB-AS1	TFIP11	RN7SL735P	JOSD1	KIF9-AS1	RP11-90B9.2	CYB561D1	KHK	KIF15	C14ORF93	GAL3ST3	ZBTB45	RP11-723O4.2	WDR16	REEP6	HRC	SPATA18	MARCH7	PALLD	EFNA1	RP11-37N22.1	RP11-546K22.1	RHCG	ANKRD34A	TEX12	ZNF669	IGSF1	ZNF555	RP11-223C24.2	OGFOD1	ARHGEF7-AS2	MED1	BCAM	COX6C	CTD-2528L19.4	NPL	SMYD3-IT1	PRRC2A	BEND6	LECT1	GPR160	FAM229A	HSF5	RP11-215P8.4	CAMKK2	SLC25A23	EYA1	AP000282.2	FBXW10	AC068282.3	PARP4	TRAPPC1	RP11-531A24.3	RP13-923O23.6	ZNF346-IT1	ALG1L	SFTPD	RP11-341A22.2	ANKRD37	RP1-85F18.5	WDR1	TBC1D2	PROX1-AS1	MFSD10	RP11-170N16.3	ROBO1	STARD8	RP11-343N15.5	MBD3	GTF2H5	RP11-418J17.1	EI24	AGT	NOSIP	GALNT14	CAMKK1	SART3	MTMR12	ANK1	TNRC6C	RP11-243A14.1	GNAI2	SNRPD1	CYP4F35P	RP11-293M10.1	HPRT1	CYP1B1	CENPQ	RP11-3P22.2	MDK	UCP3	ZSCAN9	DHCR24	RP11-376M2.2	SYNDIG1L	FBL	MPP3	CD14	GET4	RP11-314P15.2	RP11-521O16.1	SLC46A2	LHFPL2	ZNF394	FAM229B	REL	FBXL16	RP11-499P20.2	IBTK	THSD1	IFI27L2	RAD9B	HSPB3	SOWAHC	HEPACAM	CREB3L3	GTF2F1	C14ORF23	MMAA	SLC35G1	LINC00491	SLC25A51	DKC1	MTPN	MSH6	IL5RA	RP5-884C9.2	AC016700.2	NR6A1	KCNN3	PLG	RP11-34P13.13	RP11-439E19.7	FOXRED2	NCBP2-AS2	AC007285.7	NUFIP1	APBA1	LINC00504	RP11-809M12.1	STT3A	KAT7	AP001604.3	CTD-3110H11.1	ACOX2	RP11-20I23.1	GRM6	AC026188.1	POLR2D	ATAD3A	SLC25A33	ZNF680	UBA3	MCHR1	SSUH2	CTD-2015H6.3	RP11-689P11.2	AMOTL1	RP11-120K9.2	RTN2	NCBP2-AS1	SIRT4	RP11-351I21.11	SLC7A8	FXYD6-FXYD2	CTD-2537I9.12	ITGA9	RP11-867G23.3	RP11-1078H9.5	ZNF263	AC002454.1	RP11-299G20.2	LINC01057	RP11-894P9.2	GAL3ST2	RP1-223B1.1	RP11-242C19.2	SETD6	SIDT2	WDR92	PNPLA7	CTR9	RP11-386G11.10	ZNF385B	NCEH1	USP10	SCG2	WAS	SPACA5	DOCK9-AS1	ZNF439	CTD-3131K8.2	KCNT1	TMEM106A	VWA1	CCDC109B	RN7SL724P	TRIM13	RND1	RP11-65J3.3	U2AF1	RP11-49K24.4	RP11-329J18.2	ZNF880	SMAD9	TRABD2A	RP11-387D10.2	AD000684.2	JHDM1D-AS1	DUSP5	AC007078.4	RP11-149A7.2	RP11-473E2.4	PIK3C2A	ZNF622	RP11-1277A3.3	ERI2	HADHA	PLIN5	PTPN6	PPP1R13L	GPR126	ZBTB7B	AC006227.1	TBC1D1	RP11-89K10.1	AKR1C3	C1ORF43	SSR1	DPYSL2	GLRA3	C1ORF85	CTC-428H11.2	ZNF408	CTD-3193O13.11	HORMAD1	NOMO2	MRFAP1L1	RDM1	ATF7IP2	CTD-2536I1.1	ITPR1-AS1	GRXCR1	AC078941.1	AC009403.2	RAB3GAP1	SPPL3	GOT1L1	NEURL	CTD-2503O16.4	C3ORF80	NXPH4	KLHL14	FNDC1	RP4-550H1.4	RP11-261C10.5	RP11-197K3.1	TRIM39	AL136419.6	RP11-121M22.1	RP11-425I13.3	WISP2	GPR153	HYPK	MTUS2-AS2	GPR87	MAMLD1	RP11-1C8.7	AC008277.1	COL4A1	ZNF600	EMR1	RN7SL516P	RP11-679C8.2	RP5-823G15.5	CRNKL1	NOL11	KIAA1658	ASB5	PIGQ	ZDHHC6	CHMP5	PCF11	LSMD1	DHX8	IPO5	SCAI	KALRN	ARMCX6	STARD4	RP11-252E2.2	EGFL8	SMIM18	LGI4	SLC7A11-AS1	SLITRK3	IGLON5	SREBF2	BTD	FBLN2	CCDC69	SH3GLB2	RP11-227G15.9	FLNC	MON1B	RP5-894A10.6	UBA5	GNB1	ARMC7	VMO1	ANP32A	LTN1	TRIM41	VPS52	PCYT1A	MYBL1	PSMD9	CPM	CLP1	RP13-516M14.1	TRIB2	BRMS1	CTD-2126E3.3	FAM86B1	RAMP2-AS1	RP11-867G2.6	SLC25A19	RP11-389E17.1	SORBS3	ZNF865	LINC00643	SNX18	RP11-350N15.5	RFX2	SLC28A1	RP11-154H12.3	SSTR1	LSM6	C7ORF13	NDFIP2	DHX35	VRK1	MCMBP	COX10-AS1	HMCES	FARSA	TTLL1	RRAGB	STAMBP	RP11-580I16.2	SMAD2	HMGN1	SNX6	CDC42SE2	PI4KA	RP11-127H5.1	RP11-119D9.1	SEC14L6	ECI2	VRK3	SCRN1	ZNF677	ZNF22	SUSD5	RP11-216B9.6	CTD-2308B18.3	AP000253.1	CPSF4	SRSF3	ITFG2	SETDB1	AC005154.6	SPATA17	NEFL	FAM228A	CTD-2013N17.4	AC007277.3	MGAT4B	RP11-18H7.1	MIR31HG	PCDHB7	FAM26F	AC013268.5	CNOT8	FAM8A1	RP11-429B14.4	CTTNBP2NL	MT-CYB	RP11-831H9.11	CSF1R	RP11-733O18.1	ZNF732	ZNF829	USP18	BET1L	RP11-539L10.2	MTMR7	RP11-627J17.1	NMU	PMPCA	ME1	ABLIM1	RP11-541N10.3	RP11-464O2.2	PTX3	SIRPA	RBP5	NME9	ATP13A5-AS1	MLLT1	RP11-611O2.1	KB-226F1.1	SYK	CTD-2256P15.2	CDKN1C	GPR37L1	CTD-2530N21.4	RP1-45I4.3	FHDC1	IGDCC4	RP11-171I2.3	AC005682.8	SPATA5L1	CDCA5	RP11-21A7A.4	LHFPL3	RNF168	CISD2	RP11-140K17.3	CTD-3138F19.1	BMP2	RP11-715J22.2	CBWD1	RP11-134K1.3	KCNB2	AKR1A1	DNAJC18	PINK1	SPATA21	CEP72	HSA-MIR-125A	ZNF584	PPAPDC1B	CTHRC1	CFI	EXTL2	PHF14	AC008753.6	PPP1R1B	TTTY15	RP11-68L18.1	CLN6	RNF219	ACP2	RP11-1000B6.3	ALOX12	RP11-90J7.4	AC195454.1	SDF2L1	AC016629.8	ZMPSTE24	PPWD1	OBSCN	BRSK2	RP11-337C18.9	HLA-F	MLH3	SNTG2	ZNF593	AC008937.2	HMGB2	DNAH5	CRIPAK	RP11-445O3.2	INPP5E	FMR1-AS1	PSRC1	RP11-475O23.3	ABCG2	OSGEPL1	GPN2	RP11-5N11.3	ZNF559	UHRF2	ASCC2	RP11-383H17.4	PRPF40A	TOP1MT	LYG1	LY86-AS1	LRIG1	ZNF75D	SPON2	RP11-230C9.4	CTSB	SMG7	FAM156B	CCDC152	ZNF416	CTB-152G17.6	LOXHD1	RP11-119F7.5	CTD-2269F5.1	PPIC	RP11-1079H9.1	TNIP1	ZNF567	RP11-119H12.6	ZC3H4	THOC5	GOLGA2	SLC9A8	ATF6	TUBB8	SLC26A8	CLVS2	PHF10	RP11-250B2.6	EML4	CDH22	HSH2D	TMEM203	RP11-51J9.5	MCCC2	ANO5	ZNF99	WDR48	SMG9	RP11-128P10.1	SMIM17	ERBB2	ANKRD40	COLEC10	AC003088.1	RP11-286N3.1	SEPHS2	LINC00595	NAT14	IKZF5	KIF3B	AC097500.2	L1CAM	C9ORF129	TM9SF3	RP13-516M14.2	ZDHHC18	ZNF625	RP11-384F7.1	MCM3	SPDYE2B	ILVBL	TOMM7	OSBPL10	PROSER2	ZNF780B	OCA2	RP11-1035H13.2	TMEM151A	MIR4458HG	UTP11L	RP11-81H14.2	RP11-328C8.4	RP5-998N21.7	PSG5	CTD-2023J5.1	ATPAF1	SPTBN1	STAG3L5P-PVRIG2P-PILRB	CTD-2620I22.1	HCG9	C1ORF186	GBA2	LINC00571	ZNF598	C2ORF47	CABYR	RP11-359K18.4	CASC2	BCOR	RNF5	PTGFRN	CALN1	RP11-666I19.2	CTD-2256P15.1	ARSJ	IPO7	DYRK3	ANKDD1B	C11ORF48	AP002884.3	RP11-632F7.3	NTSR1	EHD1	TMEM70	LAMP3	B4GALT2	AC008267.1	RP11-499E18.1	ADAMTS9-AS2	RP11-585P4.5	SNORD113-3	CNGB1	COL9A2	RNF141	AHSA1	PTDSS2	SMARCAL1	NPTXR	FBXO16	ZNF552	LAMP1	KIAA1456	RCN3	TFB2M	TNFSF9	CTD-3138B18.6	PTGER3	JMJD8	RP5-1073O3.2	RPAIN	EPC1	LTB	RP11-155G15.2	ARSA	RP4-799P18.3	RP4-678D15.1	RP5-940J5.6	SLC28A3	RNF14	NOL9	PDXK	RP11-104N10.1	RP11-73K9.2	RP11-363J20.2	RP5-1039K5.16	URGCP-MRPS24	BRPF3	DNAJB2	ZNF382	NEFM	ROR1	ZBTB11-AS1	RP11-378A12.1	PLVAP	RP11-343B18.2	TMEM241	CAMK2A	SLC7A2	GALNTL6	PCDHGA8	ZIM2	RP5-1119D9.4	FTSJ3	HHLA1	ZCCHC18	KDM4A	CTB-55O6.12	RP11-452L6.7	AC069277.2	AC003104.1	RP11-13G14.4	ZDHHC8	SZT2	ZNF324	ZNF415	MYH13	SPDYE2	CTD-2193G5.1	KRTCAP2	RP11-361F15.2	FNDC7	XK	SYCE1	LINC00483	RP11-202G18.1	TBCA	GPM6A	CTA-714B7.5	EXOC3L1	USP12	PLEKHO1	MBNL3	NIP7	PTTG1IP	RDH12	RP11-546J1.1	KIAA1024	SAMD3	RP11-464D20.6	SPP1	KLF8	RNU6ATAC12P	C12ORF66	KLF16	KIAA1009	RP11-474G23.3	STAC3	CROT	GMDS-AS1	ZNF691	RP11-843P14.2	CTD-2538C1.2	TSSC4	RP11-307P5.2	LPCAT3	CGN	RP11-140I24.1	ALG2	NR1I3	CCDC96	AC009784.3	RHOBTB2	AC073128.10	BRCC3	RP11-752D24.2	PSMB3	UBALD1	GRB2	NDUFA3	UBE2Q1	MFSD4	RAPGEF4-AS1	NUP155	BZRAP1	CAPN2	ARMCX4	CADM1	ENG	RHCE	FRAS1	UPF1	HSF2	SNX27	RP13-137A17.4	PIGP	TMEM41B	CTD-2008L17.2	RP11-390F4.10	PTEN	N6AMT2	C1ORF194	RP11-92G12.3	ZBTB39	HAPLN1	TNFRSF10B	AC018816.3	AC083864.3	DEFB135	LRRN3	HECA	TTC33	ZFX	ITFG1	LINC00094	XPOT	RP11-390B4.5	YTHDC2	MLTK	FBXO6	VAMP1	RP11-505E24.2	CCDC176	CDH18	RP11-379K17.12	FPGS	RP4-646N3.1	AC005237.4	MTTP	C1ORF198	PTP4A3	KIRREL3-AS2	AC006115.3	PSMD11	CABLES2	PIK3R6	RP5-973N23.4	RP11-266E6.3	SLC5A1	VTI1B	PPIE	RP11-834C11.8	TRAM1L1	PPP1R11	CTD-2165H16.4	GMPPA	RSPO3	RP11-179A16.1	SLC9C2	SLC29A3	RP1-257A7.4	RP4-714D9.5	RP11-204E9.1	RASIP1	RAB36	DDX28	ZC3HAV1L	TMCC1-AS1	GTSCR1	WARS2	RP11-379F4.9	RAMP1	RN7SL378P	APAF1	ADAL	KHSRP	NARS2	TOLLIP	SLC3A2	RP1-41C23.1	TMCO1	DCAF10	CARF	LA16C-358B7.3	GPR3	XXBAC-BPGBPG55C20.1	NXF1	AC087501.1	SPATA24	AC008592.7	ZFAND4	MYLK3	MYBPHL	FAM57A	RP4-778K6.3	CENPT	DDX60L	RP11-368I7.4	AKT1S1	TLDC2	IFT140	ZPLD1	RN7SL698P	ITGAL	RP11-445N18.5	RP11-361L15.4	COL11A1	HMGN3-AS1	COL4A2	ZNF835	SLC7A9	CPA6	RP11-613D13.4	TMEM74	RP11-750H9.5	ALG9-IT1	ZNF629	RP11-303E16.5	PROSER2-AS1	RP11-120M18.5	VWA5B1	CD80	RP11-77H9.8	PTER	UBE2Q2	REXO4	TNFRSF10A	LINC00940	SUPT20H	APH1B	N4BP2L1	RP1-1J6.2	WRN	CTC-344H19.4	AC002064.5	AC007743.1	MAL	F2RL1	LINC00086	AP006216.12	RP1-149L1.1	C17ORF66	C9ORF147	FAM211B	RP5-971N18.3	LIPC	CTD-2576D5.4	RIPK2	RP11-433J8.1	RP11-360L9.4	ARHGEF37	MLXIPL	AC104699.1	CTD-2186M15.3	DNAJC3-AS1	RP11-429H9.4	RP11-144F15.1	RP11-727A23.11	CUBN	FLI1	ZNF468	CNR1	AP5M1	LMTK3	AC017060.1	TJP3	AC018755.1	C8ORF76	RP11-405A12.2	PDHX	THNSL2	DPY19L1	RRAGC	GNG4	COQ10B	NBPF1	RASSF7	RP11-595B24.1	RP11-196H14.2	MBLAC2	MUC16	PRKAB2	FAM43B	BLOC1S1	RP11-187E13.2	CNKSR1	ASIC3	PCDH20	DOK4	MED21	CGREF1	KCNJ6	YOD1	RP11-737F9.2	SRD5A1	HPCAL4	RP11-266L9.2	INHBA-AS1	AC003991.3	KREMEN1	AMOTL2	C2	RP4-758J18.13	QARS	ADAM33	NOM1	PTGER4	LAMB3	FAM201A	PVRL1	MVB12A	RP11-57H14.3	UPK3BL	CYP2U1	CCSAP	CAPZA1	AL020996.1	DERA	BANF1	ERAP2	AF230666.2	LA16C-431H6.6	TTC30A	RP11-640N11.2	ALDH1A3	LIFR-AS1	RP11-619L12.4	BRICD5	AC004448.2	CTD-3076O17.2	ATF4	TMEM62	MCTP1	CAP2	WWC2-AS2	RP11-415F23.2	PIGO	RP11-16C1.2	FAM86A	LRRC49	EDEM2	AC133680.1	TTC36	CAMK1G	RP11-400N13.3	LRRIQ3	ZNF473	LCMT2	CTD-2316B1.1	BMX	SHH	BIN3	TMCO4	RP11-380M21.4	CTD-2260A17.1	RP11-656D10.3	RP11-477N12.3	GDF7	JDP2	RANBP3L	PLXNA3	PYCRL	KCNA4	RP11-397A16.2	PIEZO1	SHMT1	RP11-141A19.2	SEPT10	ST7-AS1	DSP	GAS2L1	BZRAP1-AS1	STK11	RPIA	TNFSF18	AC060834.3	CDC42EP5	RNF2	NAMPT	LIMS2	USPL1	KIAA1731	SFXN5	SIL1	RP11-397C12.1	U51244.2	MRPL45	IL12RB1	NSMCE1	SMKR1	TBXA2R	RP11-513M1.1	GABPA	GCK	RP11-1M18.1	RP11-551L14.4	SULT1C4	FANK1	TMEM231	PDCL2	CEBPZ	ZNF10	BCHE	RP11-121C2.2	RP11-348F1.3	MEPCE	RP11-303E16.8	C11ORF68	RP11-490O6.2	ABHD14B	SEPHS1	CLEC18B	EIF2AK3	FXN	FRRS1L	CDC42BPA	C19ORF45	RP11-1379J22.5	NOLC1	RP11-166B2.3	ADAP2	NOX5	CTD-2192J16.22	NDUFA9	MED31	GGA3	PHYHIP	ZSCAN23	TTBK2	ESRRB	CA11	ALG10B	RP11-586D19.1	ALAD	TSPYL5	ACAP3	AC092619.1	RP11-661P17.1	RBM26-AS1	BRD8	PRKRA	LIN9	RAP2C-AS1	RP11-326G21.1	RP11-706J10.1	INVS	THOP1	RP11-326I19.3	GS1-57L11.1	RP13-638C3.4	FAM20A	LYVE1	PSG11	RP11-401O9.4	ALPK2	RMI1	RNF112	RP11-677M14.2	IPP	MEF2D	DOCK3	HGF	RP11-504P24.4	GIPC1	RP1-267L14.3	EFCC1	FBXL12	CAPN14	PLAUR	ASL	BRD2	TSGA10	PSMD5	RP13-36G14.4	SCARF2	PENK	RP11-74C1.4	BCDIN3D	RP11-337N6.1	RP11-174G17	RP11-804F13.1	C4BPB	GNE	RP11-345P4.9	CTC-498M16.4	RP11-258B16.1	ALMS1-IT1	RP11-30K9.6	RNMTL1	NLE1	PPOX	RP11-244K5.8	LA16C-444G7.1	UBE2G1	SATB2	RP11-999E24.3	MAP3K15	ZNF528	TCF7L1	RP11-81N13.1	PLB1	ZNF613	RP11-736K20.5	P2RX5-TAX1BP3	PIWIL4	KIF12	EDIL3	ABCA9	NUCB2	GPR113	ILKAP	RP11-32B5.7	FAM135A	MCL1	AC005392.13	XXYAC-YX65C7_A.2	RP11-260O18.1	KCTD21-AS1	CTD-2528L19.6	RP11-264F23.3	AC016586.1	IRAK1	RP11-16B13.1	RP4-621B10.8	CTD-2562J15.6	ZNF467	MED12	RP11-375H19.2	EFNB1	C1QTNF2	RP1-191J18.66	KAT5	THUMPD3	MARCH5	LINC00665	RP11-399K21.11	CTD-2587H24.5	AGBL2	EMG1	GAMT	NPLOC4	LONRF2	TRPM4	ZNF765	ATP10B	XKR9	USP27X	CR1L	RP11-13K12.2	CHPF	LRRC61	HCRTR1	VWA3B	KCTD17	AC118754.4	RHOF	ARG1	HNRNPUL2	PDXP	SIKE1	ARHGAP26-IT1	KBTBD11	NUP210L	NDP	KBTBD6	UFSP2	WBSCR27	MTAP	ZNF200	TNFAIP2	RP11-872J21.3	RP11-2H8.2	LINC00173	ALDH18A1	MED25	HIST1H3D	RP11-637O11.2	IREB2	TUBA3D	DVL1	RP11-46I1.1	ZNF529	KCND1	GGT1	PRPS1	TSFM	NHLRC2	CSGALNACT2	DCAF13	ASAP1	HTR4	RP11-723D22.2	PKN1	SMEK2	C8ORF86	F2R	CTB-49A3.2	AJ003147.9	FAM43A	CTD-2240J17.1	ZW10	FJX1	RP11-16P6.1	RP13-487P22.1	ABRA	RP11-545P7.4	ZNF143	DNAJC12	FAM150B	PDCL	AP000705.7	UBXN2B	ACADM	BRE	SPTBN4	CHAF1A	GRM8	C1S	E2F3-IT1	TMEM87B	ITIH4	CTC-436P18.1	PTK6	RP11-66B24.5	BRIP1	AC005152.2	RP11-481A20.11	LRRC36	CCDC9	CLMN	LRRC16B	RP6-99M1.2	TMPRSS4-AS1	HLA-DPA1	ERCC4	MCTS1	KSR2	RP11-434H6.7	RP11-39M21.2	AC145212.1	AC007364.1	NPSR1-AS1	NGEF	AC016292.1	COL7A1	RP11-540E16.2	AGPAT9	XAB2	MYO1F	RP11-496B10.3	FAM21A	ICT1	RP11-339B21.13	RPN1	ANK2	AC015923.1	THAP1	RP11-560G2.1	URB2	RP11-505P4.7	RPF1	TMEM27	BATF2	IKZF3	RP5-837J1.2	SYTL2	CYP20A1	AC022431.2	PIM1	EGFL7	BMP1	SUMO4	RP4-549L20.3	AF131215.6	RP4-809F18.2	PIR	SLC2A11	KATNAL1	LINC00658	SENP8	PROP1	RP11-192H23.5	KDELC1	RP11-424D14.1	DDX4	NR3C1	PSG1	PXDNL	KCNK1	ZADH2	TYMS	LRRC58	C2ORF73	RP11-582E3.2	CCDC129	TP73-AS1	XRCC2	KCNQ5-IT1	CTD-2006C1.12	PTAFR	RP11-274B21.9	SAP30L	RND2	LRRC48	RP4-756H11.3	GNB2	ISM2	GUCY1A3	AC010642.1	LINC00515	CKAP2	CDK7	RAB9B	HSPA4	PGAM5	CTD-2514K5.2	DIP2A-IT1	RCHY1	BHLHB9	RP11-1275H24.3	TRHDE	RP11-318A15.2	FMR1-IT1	RP11-341G23.4	AC061992.2	UBE2J1	RP11-594C13.1	AC012146.7	VIL1	DCTN1-AS1	RP11-13K12.1	CTC-308K20.2	RP11-629G13.1	HMGXB3	AC104820.2	ZNF780A	RP11-514P8.7	FLG	EQTN	NUDT1	LINC00693	KIAA0195	RAB33A	FER1L6-AS2	MOXD1	TIGD4	ZNF436	ARID5A	NLRC4	CTC-137K3.1	OVOL3	LL0XNC01-237H1.2	GOSR2	FRRS1	RP13-616I3.1	NR4A2	AC002463.3	YBEY	LINC00853	AC002383.2	DOLPP1	AFAP1-AS1	AC006019.3	ZNF547	RP11-686O6.2	RP11-400F19.6	AL646016.1	GDF10	S1PR3	RP11-87G24.3	CPSF1	RP11-214K3.19	NOTCH1	RSF1-IT1	MAB21L3	LA16C-390E6.5	PIGK	PCBP2	HECTD2	NUPL1	ABCB9	CELF2	S100Z	NUDT17	NXT1	RP11-114H21.2	CD163L1	SSH3	C19ORF38	RP1-91J24.3	RP4-738P15.1	ZSCAN25	HULC	CTB-11I22.1	TICRR	RP4-797C5.2	AC006946.17	WDR35	CRY1	DHX40	CPSF7	PDE2A	EIF5B	APOBEC4	ZNF541	CTC-379B2.4	RSAD1	DCHS2	RAB3B	RP11-112J1.2	CITED4	RP11-436K8.1	CDCA8	RP11-98D18.9	KIAA1984-AS1	RP4-765H13.1	CCDC71L	MINA	DAP	PLAC8	RP11-678G14.3	RP11-3B12.1	VSTM5	RP11-68I3.11	C15ORF57	POMGNT1	KIAA1429	FEM1C	EFS	RP11-173M1.4	RP11-327O17.2	NUDT11	RP11-213G2.2	RP1-167F1.2	RP11-839G9.1	AC093802.1	RSBN1L-AS1	CTC-304I17.2	RP11-292F22.7	GS1-358P8.4	AC012487.2	TCEB2	RP11-624D11.2	RPL37A	TCTN1	SUPV3L1	CEP192	CENPE	GLRA4	YME1L1	IRAK4	DLL3	C1ORF52	RP11-857B24.5	CTD-3222D19.2	MPDU1	RP11-173M1.8	RP4-665J23.1	DDB2	RP11-697E22.1	RP11-307C19.2	RP11-503N18.1	AMIGO1	CHKB	FAM117A	ZNF792	DET1	BCL9L	RP11-930O11.1	ZBTB24	NAPA	ANKAR	ELAVL4	COPA	DIO2	NME1-NME2	TMA16	LRIG2	RP5-1024G6.7	RP11-196O16.1	ASTN2	RP11-385F5.4	ZNF823	FAM227A	SPAG4	RP11-211G3.3	CACNA1G	ANKLE2	SLC46A1	RP5-1096J16.1	AC027763.2	RBM17	NEDD9	ZNF20	ALS2CR11	SMOC1	PIP5KL1	RP11-517O13.3	FAM151A	AC129929.5	RP11-846C15.2	CTD-2651B20.1	FUCA1	PSMB8	AC098820.3	MXRA5	NLRP14	AJ006995.3	BAD	AP000462.1	LIN7A	COPG2	GTF2F2	ZFYVE20	WDR43	FAM186B	CHD8	CTB-40H15.4	RFFL	SLC25A31	C4ORF47	PGM1	PANK3	RP11-110G21.2	INO80B	MED29	ZNF627	KCNT2	RP11-707G14.7	HIST1H2BK	RP11-404I7.1	ANKRD16	RP11-1299A16.3	RP11-203L2.4	UROD	RP11-227F19.5	RP11-520D19.2	CYP4V2	RABGEF1	RGAG4	ANKRD34C	THAP8	LINC00534	LINC00324	RP11-783K16.14	RP11-10L12.4	RP11-736E3.1	SLC25A24	NIPSNAP3B	STARD9	PREX1	FANCI	ADAP1	GDPD3	RP11-588P7.1	WFDC1	GABRR1	RP11-169K17.4	AKAP9	RP13-512J5.1	SLC33A1	PYCR1	DHX58	RP11-266L9.5	APOLD1	DNAJC14	RP11-146F11.1	MSRB1	RP11-303E16.6	RP11-145G20.1	ERV3-1	CCDC124	NUS1	NUBPL	FAM179B	PIGL	SYNJ1	MAPK1	TMEM233	NPW	PIGT	CNTNAP4	ZSWIM1	PXT1	COPB1	GPR108	RP11-483C6.1	RP11-433J8.2	BAI2	RP4-559A3.7	C19ORF40	UBE2D4	PAXBP1-AS1	CCM2L	MRPS24	SLC25A45	CENPW	TRIM16L	GNRH1	AC007327.5	NLRP8	RP11-543H23.2	RP4-694A7.4	PLEKHG4	PBOV1	CRTAP	LRP1B	HERC2	OIT3	MDFIC	RP11-1220K2.2	CBLN4	CORO1B	TTPA	RP11-22P6.3	HMGN5	RHOQ	CLK1	TMEM99	CTC-471J1.8	GLT8D2	IRF9	RN7SL812P	ARMC2-AS1	ERC1	RP11-103J8.1	RP13-753N3.1	PTCD1	MRPS16	POC1A	TXK	AC113189.5	PRR7-AS1	FYCO1	LINS	HUS1	NDUFB6	SPA17	CTC-215O4.4	RP11-776H12.1	RP11-101E13.5	HRH2	RP11-122K13.7	RP11-367J11.3	NIPAL3	NTSR2	RP11-863P13.3	RP11-169F17.1	CTD-2554C21.3	NR2F1	RP11-467H10.2	SLIRP	C5ORF56	THUMPD2	HERC3	FBXL8	RP11-63M22.2	ACADL	ABI3	RP11-295D4.1	AGER	ZNF574	BST1	CDIPT-AS1	TACC2	AC104667.3	CTB-113I20.2	AGA	CTD-2287O16.5	MTA2	CTB-161K23.1	RP11-345M22.2	RP11-327P2.5	RNF125	OSGIN2	WDFY4	PCDHGA5	C16ORF71	PPP1R1A	AC009134.1	RP11-348N5.7	LYPD6	LINC00893	JMJD7	NECAP2	AC005224.2	RCAN3	RP11-182J1.12	IKBKG	CTD-2140G10.2	GCNT2	FAM214B	PCDHB3	CDH7	TENC1	CNOT11	TSNARE1	GOLGA3	NUDT10	SELE	ARL9	CTA-109P11.4	RP11-347I19.8	RAB34	CCDC179	STYK1	C11ORF95	TMPO-AS1	MTSS1L	TOR1AIP2	AP3M2	LMAN1	CTB-102L5.4	AC109829.1	LENG9	ZC3H18	CCDC22	SNRK-AS1	PCDHA2	ANXA5	CTD-3118D7.1	SEL1L2	OCM	ZNF526	AC093673.5	TSPAN4	KLF15	BICC1	SLFN5	TLE6	SGOL1-AS1	LRTM2	ZNF101	TMSB15B	LY6G5B	SOX11	C17ORF102	C14ORF182	GRPEL2-AS1	CTC-537E7.3	RP11-379C10.4	TNN	PTGES	CYP27C1	NSMF	ANXA9	LRRC4	SLC9A1	ZNF549	ERICH1	RMDN1	MAST1	WT1-AS	RP11-65N13.8	RP11-515O17.2	PLBD2	FGGY	SYAP1	RN7SL846P	RP11-53B2.2	GFER	RN7SL164P	YIPF1	MED24	HDAC2	FBXO28	TPD52	LSAMP	GPHN	RP11-355F16.1	NWD1	PABPC1L	ZMYND12	PLEKHF2	RP5-1180C10.2	RP11-677M14.7	FAM221B	RP11-118B22.4	RP11-92K15.1	RP11-159H22.2	KBTBD8	PTPN7	RP4-723E3.1	UCHL3	RP11-1275H24.2	ARL4A	CSRP1	AC019048.1	RP11-56B16.5	SLC22A13	RP11-795F19.5	AL139099.1	SDC2	AC005594.3	C9ORF171	GEMIN6	CLGN	RP11-387H17.4	TPM2	FBXL6	RP1-45N11.1	RP11-1252I4.2	CBWD3	BPGM	CHMP4A	FUT4	CTC-429P9.1	SHANK2-AS1	YES1	IER5L	C1ORF222	RN7SL456P	RP11-713C5.1	ABCB5	RP1-97G4.1	AC108676.1	MINOS1	FRY-AS1	SGMS2	MAK16	RP11-180I4.2	EIF4A3	THBS4	NOS1	WIBG	RP11-649A18.12	RP11-553A10.1	ZNF121	AC006003.3	AC019117.2	TNFRSF11B	RN7SKP292	TNFAIP6	RASA2-IT1	GYG1	POLR2J3	ARFRP1	VPS16	SDR16C5	NOC3L	C1RL-AS1	LEPRE1	LAIR1	SDR9C7	RP11-326F20.5	RP11-874J12.3	C18ORF8	C16ORF58	JPH1	ZNF713	AMZ1	ZNF431	MUM1L1	HDGFRP2	CCDC90B	ZNF224	GEMIN5	ANKMY2	ZFP82	SLC9A6	ARFGAP3	SNRNP200	RBM23	ZNF589	NAALAD2	KHDRBS2	GLB1	NCOA3	PTOV1	RAPGEFL1	ALMS1	KIAA0430	BCL2L13	TMEM63B	GPLD1	PKD1	MGAT5	HSPA4L	APPBP2	ANAPC5	TRPC1	RABEP1	CTD-2021J15.1	SLC2A12	EPDR1	RPL27A	RXRG	RP11-52A20.2	AP006621.8	ZNF461	SEC14L1	DGKA	RP11-168O22.1	AC144833.1	LINC00944	RP11-238K6.2	JRKL	VILL	AC073333.8	RPS6KA4	ZNF777	GRIK1	RP11-352M15.1	CTA-445C9.15	RP11-689B22.2	ACER1	RP11-469M7.1	RP13-582O9.7	RP11-318C24.2	RP11-6E9.4	RP11-65L3.2	ERVW-1	CTD-2001E22.1	RP11-102L12.2	AC023481.1	CC2D1B	RN7SL574P	AC008271.1	RP11-178F10.1	ANTXR2	MOB3A	TRDMT1	UHMK1	ACAD9	ANGEL2	ZNF362	MAP2	URI1	SMIM13	ACTA2	DEDD2	ZNF561	CTD-2553L13.4	GPRIN1	RP11-829H16.3	TAC3	MYLK4	AC006262.5	SHROOM4	SUV39H1	RP11-266A24.1	UTS2B	CTB-180A7.3	IQCA1	ARHGAP8	TTLL9	CSTF2	CRTAC1	PHF1	GNPDA1	ELMOD3	FBXW11	HSD11B2	PRDX4	RP11-115C10.1	ITPR2	RP11-186N15.3	RP11-286N3.2	KRTCAP3	AC002310.7	MOCS3	ANKHD1-EIF4EBP3	RP11-890B15.2	SPRY2	RP11-1020A11.1	ZNF23	FAM90A1	GNMT	RP11-384F7.2	CECR7	C22ORF39	AC079584.2	RNU1-8P	RP11-12L8.1	RN7SL629P	RP11-90L20.2	SNX22	RP11-273G15.2	CEP44	C9ORF78	GALNTL5	RP11-119J18.1	MBOAT7	HBP1	LETMD1	STAM	RIOK3	TERF1	WASL	PRRC2C	RP11-378I6.1	SLC39A7	RP11-429O1.1	RNU6ATAC39P	ZFP37	DIS3	SNX2	FOXN3	OPCML	ZNF746	C22ORF29	CNGA4	TP53I3	ANO7	RP11-173A16.2	KAT2A	EGLN1	RP6-24A23.3	PCDHA1	PEF1	OPCML-IT1	ING1	RP11-98I9.4	CNR2	FAM226B	U2AF2	AFF1	SEC13	THOC1	RGS7BP	EMR2	TBXAS1	THBS3	AC005329.7	ZNF506	ZNF280B	ZNF841	RP11-697H9.2	XRCC6BP1	RP11-359J14.2	CTD-3162L10.1	AC093110.3	TINF2	PAF1	CTA-299D3.8	IMPG1	EIF3C	MRPL10	ETNK2	RP11-845M18.6	AC009236.1	RP11-368I23.2	R3HCC1	TRPA1	CTD-2555K7.2	RP11-294J22.6	RP11-63G10.2	GPR61	IGHMBP2	MBOAT1	ZNF831	MARCH9	CWC25	ZKSCAN8	C1ORF50	SRGAP3-AS2	RP11-775B15.2	RP11-510M2.1	PDLIM4	MT1F	ZDHHC3	BTBD11	BAI1	SPAG1	GRIA4	SETD3	SLC24A2	RP11-166D19.1	PCLO	AC006547.8	SNRNP40	CTB-187M2.2	RP11-962G15.1	DENND4B	MTG2	AC068831.6	EVC2	DPH6	ANKS1B	RP11-1082L8.3	FUOM	CTD-2541M15.4	TPTE	MLF1IP	SYCP2	ARRB2	ADAMTS4	CEP57L1	LACTB2	RP11-45K10.2	NCAPG2	ATP5SL	RP11-195B21.3	AC007405.8	RP5-1007G16.1	METTL5	NRGN	RP11-69H14.6	CRABP1	ZNF385D-AS2	RP11-181G12.4	RP11-410N8.3	CTC-507E2.1	AC008982.2	KCNH6	PKDCC	HYAL1	TNK1	SLC30A3	AC068831.10	RP5-890E16.2	RP11-963H4.3	TESC	ZNF286B	C1ORF105	RP11-626H12.2	LZTS2	TEC	ARHGEF40	AC006019.4	ARVCF	MDGA1	MFSD9	RP5-903G2.2	TTC39A	IFIH1	ACTR5	AGAP2	HHLA2	CTC-264O10.2	RHOV	LTBP4	PPCS	RP6-74O6.6	SPEF2	RP11-780K2.1	CTD-2329K10.1	LLNLR-246C6.1	GPATCH11	VCPIP1	NMNAT3	STXBP6	RP11-473L15.2	RRP15	DGKB	BACE1	NR2C1	LUZP1	RPRD1A	SAMD12	RBFOX3	NTNG1	RP1-85F18.6	MAMSTR	NIPSNAP3A	PRDM16	AC068542.2	SOX1	RP11-77K12.7	RP11-635L1.3	ISLR2	NUDT5	NGLY1	CLOCK	RP5-1092A3.4	ZNF28	ARRDC4	AQPEP	LAMC3	RP11-464F9.1	RP11-46A10.5	PCYT1B	KATNB1	C4ORF22	C5ORF64	AP000473.5	OFCC1	AC004381.6	PSMD2	IL34	MAP2K1	RP11-103C16.2	ADAM18	SNRNP35	ZNF181	USP51	EIF5A	AP000797.3	AC116366.5	PRMT10	ADAMTS20	MEOX2	CETN2	TSC22D4	MAGEC3	ACSBG2	RP11-164O23.7	GPRIN2	RP5-1101C3.1	SLC10A1	RP1-140C12.2	FAM109A	BCL2L11	RP11-662G23.1	R3HDM4	MSMP	SLC5A9	TMEM44	RNU2-68P	RP11-267N12.3	ARHGAP22	TPRA1	AC093627.10	ZNF227	PIK3IP1	BCAR3	RAPGEF5	SFXN2	RP5-1021I20.5	RFXAP	NMRAL1	PPIG	ABHD12	ARHGAP26	ENPP2	TRPC3	RP4-719C8.1	HSD17B1	RP11-385D13.1	DNAH10	RP1-67A8.3	ZNF689	SERTAD4	MID1IP1-AS1	AC074286.1	STEAP1	RP11-680F20.10	MAP7D1	NRXN2	SLMO1	RP11-284F21.10	RP11-91J19.4	CTD-2528A14.5	CLDN12	ATN1	RRM1	PPP1R42	RP11-968A15.8	ACOT8	CDH9	MBD6	GABBR2	RP11-536G4.2	CTD-2349P21.10	APOH	CTC-210G5.1	PYGO1	CCDC174	FAM71E1	RHPN1	ATP8B1	TSPAN5	PLK5	LINC01024	A1BG-AS1	ESR1	RP4-548D19.3	HCRTR2	RP11-258C19.7	RP11-540B6.6	PSMG3	RN7SL741P	FAM222A-AS1	CSF1	DNTTIP2	ATG9A	RP11-715J22.3	RCBTB1	SNX5	LIMK1	PTP4A2	RSBN1	SMARCE1	STK4	TTC28-AS1	ACOT7	AC020594.5	HTR5A	RP11-304L19.3	RP11-355I22.5	RP4-583P15.11	RP11-711K1.8	WDYHV1	ALDH4A1	ABCG4	RP11-259P1.1	PCDHB6	FGL2	RP11-385F7.1	SAV1	MEDAG	POLR3C	RN7SL17P	PCDH1	RP11-255P5.2	RPRM	ATAT1	TAF12	ERBB4	IFRD1	DEK	RP11-324I22.4	PPP2R4	UBA1	SMAP1	TMEM60	PFDN6	DCUN1D3	ARHGDIA	EPX	KCNJ5	RP11-107D24.2	KIAA1239	PRMT5-AS1	ZCWPW2	SCARF1	AC092614.2	FAM110C	C9ORF24	RP11-493E12.1	VAX2	AF131216.6	CUL2	RP11-420N3.2	GYPC	PMVK	PABPC1	KCNA1	KIF11	RP11-479O17.10	ATG3	CTC-218B8.3	SKIV2L	CTD-2555A7.2	TST	RP11-586K2.1	PFKFB2	DNAH3	C10ORF85	TIPARP	FAM83A	SETDB2	TCTEX1D2	INCENP	RN7SL39P	PAK2	FGF14-AS2	METTL6	AC007682.1	ICAM5	SLC25A15	AC079305.11	RABGAP1L	RP11-346L1.2	APCDD1L	STX3	RP11-576I22.2	RP11-310H4.1	ST6GALNAC6	AIRE	BLCAP	PIP4K2B	LUC7L3	LRRC38	TIGD7	ZMYND19	RXFP2	DSCAM-AS1	TOR1B	ZNF687	ZBTB18	DMGDH	RNASEH1	RP11-504P24.8	GAA	AC079354.1	RP11-86A5.1	RGPD4	SBNO2	DONSON	ZGPAT	RNF121	ZBTB17	JUN	FREM2	MRVI1-AS1	ENOSF1	NDUFS5	RNF31	RP11-384P7.7	ZNF337	SDHA	RP11-167P20.1	HCAR1	CTC-297N7.8	TMEM255A	TRIB3	RP1-30E17.2	PRMT6	RPL17-C18ORF32	IL1R1	RP11-384M15.3	TMOD1	AC021188.4	RP11-21J7.1	RP5-1125A11.1	RP11-27K13.3	FAM3A	AC099344.2	LINC00598	C3ORF33	LZIC	RP11-166B2.8	EIF3J	RAB30-AS1	STAT5B	ZMYND11	NKTR	LMAN2	ARL13A	SAMD7	RP11-459O1.2	CDC42EP4	DHDH	RPUSD1	CTD-2020K17.4	GALNT12	RP11-686F15.3	MOGAT1	STARD13-AS	AC025287.1	POLR3D	RP11-191G24.1	PRRG1	EMCN	ZNF804A	CCDC57	PRKCZ	ADAM22	ACADS	DLL1	TBC1D9B	FAM155B	AC092171.2	ERMP1	PCCA-AS1	SP110	SMC4	RP1-240K6.3	HELB	NDUFA13	ZNF426	PCDHAC1	SOS1-IT1	RP11-158H5.7	KIAA1522	RP11-422J15.1	AC034243.1	CLK3	RP4-740C4.6	AC005954.4	RP11-650L12.1	RP11-22A3.1	CLDN10-AS1	LEMD2	ZSCAN16-AS1	TRIT1	ZNF197	OGT	MPRIP	RP11-1084E5.1	F10	EFEMP2	AC004702.2	TRAPPC2P1	AC135050.5	RP11-589M4.1	MLLT4-AS1	ASMT	EMC8	CEP170B	FAM216A	PTPN2	CLIP4	RP11-809C18.3	RP11-687M24.5	CD2BP2	METTL21A	RP11-1033H12.1	AC091132.1	EXOSC3	RP11-230G5.2	NUP43	RP11-598C10.1	RP11-294O2.2	SMC3	AC123768.4	MCAT	PHC1	MYEOV2	RP1-50O24.6	CTD-2116N24.1	RP11-810M2.2	MIR381HG	SLCO1A2	BUB1B	NPR3	CD226	RP11-415J8.3	RP11-396C23.4	B3GNT9	KCNB1	TTC29	PLCH2	ECT2	RP11-41O4.1	AC093157.1	GTF3C4	LL22NC03-2H8.4	TOPBP1	TRIP6	ERVK13-1	BOK	CNBD2	STK24-AS1	RP11-93L9.1	C5ORF54	RP3-329A5.8	RP11-793H13.11	ASB2	LINC00663	PRSS36	METTL1	RP11-820I16.4	CTD-2132N18.4	RN7SL45P	SLC35E4	SYT7	EMX2OS	MTFR1	GPCPD1	VSIG10	TRAK1	PAM	SCN2A	VDR	BAG4	TDRD12	CACHD1	RP13-726E6.2	RP11-143K11.5	RGL3	BCL6	SAAL1	RP5-1031J8.1	RP11-644K8.1	GUCY1A2	TMSB4X	ZNF843	HTR5A-AS1	TMEM186	RP11-45A16.4	RP11-305O6.3	RP11-449P15.2	RP11-159H10.3	RP11-819C21.1	CACNA1C-AS1	KLRG1	CTC-325H20.4	C12ORF68	KNSTRN	RASSF1	CTD-3049M7.1	RP11-441F2.2	TMEM69	FAM114A2	ARPP19	OTUD6B	WBSCR16	RP11-665C16.6	AC145343.2	RP11-523O18.1	TBX1	STX2	UBE2J2	OTUD5	CEP104	MAP4	PHACTR1	PAH	LINC00847	AC087239.1	JAM2	HEXIM1	LOXL4	SLC9C1	C10ORF113	MECR	AMPH	NOVA1	ACTL6A	APEH	OSER1-AS1	RP11-68I18.10	BCCIP	CRB1	SNAPC3	ZNF32-AS3	HIGD1C	FAM210B	MRPL37	MICU3	CD8A	AC096669.2	AC023490.1	RP11-45M22.3	KPNA2	MRPS5	RPA3-AS1	BNC2	SLC38A4	PRKCG	CCDC97	NADK	TIFA	MTFR1L	ENDOG	LAMA2	DLEC1	RP11-473I1.9	AC007773.2	RP11-567C20.2	CHCHD2	ARL6IP4	TMEM128	PRKAR2B	LYPLA2	TCEB3	MFN2	THOC3	RP11-1143G9.4	SCARA3	RP11-369K17.1	CARD14	LSG1	PFKFB3	SLC22A6	RP11-977B10.2	RPL38	LRRC3B	CRABP2	PRSS12	KDELR2	CTD-2384A14.1	AC068039.4	MAGIX	AL355490.1	THAP9	RP11-403I13.7	RP11-53I6.4	ADAMTS2	B3GNT4	ZNF585A	ATP13A1	TRMT2B	TPRX1	RP5-1050D4.5	AQP4	SLC16A12	RP11-703H8.7	CTD-2162K18.5	RIMS3	CPEB1	SFXN1	ARHGEF9	PPP1R12A	RP5-1119A7.17	RP11-65J21.3	RP11-63N8.3	CST3	LIPT1	TIAF1	LRRC8D	CTD-2561B21.5	ELTD1	PMM2	COL9A1	AL359091.2	CTD-2316B1.2	PDLIM1	APPL1	RP11-15B17.1	RFC5	C9ORF57	DSCC1	PMEL	AC092159.2	LZTR1	AC106873.4	AC096669.3	CTC-340I23.2	LDLRAD4-AS1	LINC00964	NOMO3	FBXO45	AC007377.1	DOHH	CHST10	FAM72D	RP11-178L8.7	CTD-2023N9.1	TSACC	MRPL52	PCDHA6	SH2B3	RAB12	CD160	CTD-2544N14.3	RP11-527L4.2	ATP1A4	KCNN4	CCRN4L	GPR39	RP11-449D8.5	RP11-442N24__B.1	RP11-375D13.2	CTSA	RBM27	KMT2E	NEDD1	KIF25	WDR24	SPNS1	RP3-359N14.2	RIBC1	RP11-343C2.11	RP11-180C16.1	SEPN1	DDB1	C4ORF36	RP1-46F2.3	RALB	KIF5B	CTB-31N19.3	TMEM86A	CYP3A43	PLIN2	RP11-192H23.8	RP11-1055B8.3	PRKG1-AS1	FAM103A1	RPUSD4	PSMC2	AC008686.1	TRIQK	PINK1-AS	TPH1	FAM154A	VSIG10L	RP11-548L20.1	GRTP1	FEM1B	UBL3	C9ORF40	KCNH1	RP11-365N19.2	GNL3	VAX1	CTD-2126E3.1	RP11-148G20.1	C1ORF109	LYAR	POLR1B	NCALD	RIT2	RP11-1E3.1	ATXN7L2	BDH2	RP11-286B14.1	CHMP6	TTC31	PLEKHH3	RP11-407G23.4	SCN3B	RP11-428L21.1	HSFY2	FBXO3	KLC4	GTF3C1	POLR1E	AL645728.1	CENPBD1	CKS2	GLTSCR2	AGBL1	RP11-255H23.4	PWRN3	SHKBP1	MYO1C	IRF1	MYO1B	TOMM34	LINC00685	ZBTB46	KIAA1644	ISG20L2	RP11-538D16.2	PIP5K1C	ARL15	RP11-451M19.3	PARP9	MAPK13	DISC1FP1	ATP10A	FAM50B	NR4A1	SCLY	LRRC43	AL157871.2	PXDC1	RP13-39P12.3	INO80C	USP21	PBXIP1	MIIP	RP11-452H21.4	SPTSSB	RAB19	TGM1	SLC7A3	SLC10A5	TIMM8B	RP11-6E9.5	EGR1	MEGF11	CEP128	ZNF341	RP11-35J10.5	CTD-2587H19.3	KIN	ABCD3	LRRC40	PSMG2	AGK	ATP6V1H	RP11-182J1.5	EPOR	AP3S2	RP11-293M10.6	AC092667.2	RN7SL102P	ADSS	SMOC2	STIL	RP11-145A3.2	SENP3	LINC00637	ZNF501	RP11-143A22.1	RP11-753H16.3	RBM11	LEP	AC007620.3	RP11-420G6.4	RP11-403I13.8	HILPDA	ADM	KLHL36	EHD2	ST3GAL5	ACSL6	RP11-23J9.5	RP11-196H14.3	TAS2R13	RP11-787I22.3	AC103828.1	OSBPL2	ZNF283	RNF13	RP6-191P20.4	ATP2B1	VTN	PFKFB1	ROMO1	SP7	SPR	SLC25A5-AS1	KCTD21	UXT	TTTY14	AC097662.2	ZNF219	NLRP7	SKAP1	IFT80	RP5-899B16.2	C18ORF54	PRMT2	KCNH2	VPS26B	TSPAN1	SAMD14	FAM96A	KCNRG	HERC6	IL17D	ZNF730	SOCS2	AR	Z83844.1	RNF180	RSPH10B	RP11-762H8.1	P4HA2	HIAT1	CCNJ	RP11-554D15.3	ABCA5	TRAF5	EIF2AK4	ENPP3	CA4	SYNE3	TTC34	RP11-958J22.1	RP11-110I1.12	TRDN	LINC00664	CAGE1	RP11-456K23.1	RP11-1055B8.2	CTD-2619J13.19	C1ORF127	RP11-15M15.1	PDX1-AS1	PEX3	PTPRS	FABP7	SOX4	KB-1460A1.1	SLC39A8	NPC1	RP11-498D10.6	C9ORF156	TXNRD1	AC005062.2	ZNF551	RPP40	AC012360.4	AF129408.17	AC074091.13	GID8	SUPT7L	ECSIT	NUDCD3	RP11-818O24.3	CEBPD	RPL4	UBE2D1	DIS3L	KNDC1	KPNA1	MEI4	RP4-535B20.1	CA5A	AC068491.2	EML2	CTD-2270L9.2	AC110781.3	POT1	ZRANB3	FAM81B	FAM188B	AL773604.8	FAHD1	ABCD1	ACSF2	SLC10A4	SYNE1	ZNF594	RP3-518E13.2	ARPC4	RP11-567J24.4	RP11-135J2.4	SLC30A10	FGF18	PCSK1	AC005197.2	CTC-510F12.4	C1ORF74	AP000230.1	NRL	RP11-142A5.1	LEPROT	MOB3C	AC092171.4	WNT9A	TMEM43	ADAMTS14	PDK4	HYLS1	TTC9C	AMN1	TPX2	EFEMP1	RAB6A	SRRM2-AS1	RP11-196G11.1	RP11-447L10.1	FAM105B	EXOC3L2	C7ORF55	DECR2	RP11-6O2.3	SLC43A1	AC156455.1	RP11-673C5.2	GBP5	RP11-197P3.4	RP11-706D8.3	TMEM151B	NBR1	LPHN2	NDUFAF2	C1ORF53	PIGS	RP11-381I15.1	SRD5A3	RP11-144G6.12	CDC37L1	FIZ1	DNAH6	RP11-547I7.2	RP11-695J4.2	CTD-3018O17.3	AC096559.1	GYPB	XRCC3	LINC00856	RAD54L	RP11-66N24.3	LIPH	ZNF404	C3ORF20	CD72	WNT5A	CTD-3074O7.12	AC104532.2	RP11-848P1.5	LZTFL1	UHRF1	C2ORF48	DNAI2	CHRDL2	ANP32B	SPIN3	CCNT1	STK35	AP001347.6	H2AFV	DCP2	PSMD14	RP3-323P13.2	GJC1	ARHGEF26-AS1	RP11-4C20.3	FANCD2OS	CTF1	RNF139-AS1	NPPA	TTLL6	RP11-7F18.2	SHISA8	RP11-211C9.1	CRYBA1	ING3	CMP21-97G8.2	MRPL23	USF2	KDSR	COPB2	FAM228B	ARMC8	ZCCHC11	ATP2C2	C1ORF54	ARHGEF26	CLDN14	FAM131A	FAM102B	EIF4B	AGL	CSNK1G3	RBM7	CUL7	RP11-761I4.4	TNKS2	AD001527.7	RP3-405J10.4	CTC-498M16.2	RP1-20N2.6	RP11-478C19.2	RP11-326I11.3	MINOS1-NBL1	RP11-847H18.3	EFCAB7	RP11-395P17.3	HCK	PLAC1	ZKSCAN2	CTD-2540L5.5	EEA1	ZRANB2	DNAH2	SYNPO2L	HCG11	RP11-385D13.3	ZNF582-AS1	HSPE1-MOB4	ACAN	C6ORF132	CTD-2083E4.6	RP11-31I22.2	CTD-2147F2.2	SMO	RP11-73M7.6	KIAA1467	USP5	ZFYVE21	TTC26	YIPF6	AP1B1	MAP3K11	DUSP11	RAB22A	RP11-325L7.1	SPG20OS	RP11-296E23.1	RP11-53B2.3	CEL	RP11-334J6.6	CCDC106	ADAMTS9-AS1	RP11-945A11.1	TAF5	LINC01036	MANEAL	CKAP4	FITM2	RP11-531H8.2	RP11-479J7.1	RNF215	NEK11	KIAA1432	HLA-C	TMEM211	CAPN13	NTRK3-AS1	TM4SF19-AS1	PIAS3	C21ORF58	HM13-IT1	TMEM200C	LINC00900	APOBEC2	NFKBIB	RP11-881M11.4	IGFBP7	TDRD10	PALB2	ZBTB9	TIMM9	SLC20A1	FMR1	RP11-304M2.3	RP11-580I1.2	RP11-761I4.3	RP3-388M5.9	RP11-432B6.3	RP11-85L21.4	TAF13	KIF20B	RP11-304L19.5	PPP1R3F	RP11-25L3.3	RP11-245P10.4	EPHX4	CTD-2350C19.1	ADCK5	MORN2	RP5-1198O20.4	RP1-178F10.1	FAM85B	CTB-13F3.1	CTD-2192J16.11	TMEM176B	CHSY3	TOM1	PPP2R3C	ELP2	APCDD1L-AS1	RP5-1057J7.6	PCSK4	NODAL	RP11-6C14.1	DUOXA1	OPA3	RP4-553F4.6	RP11-319G6.1	RP1-193H18.2	DIRC3	IL1RL2	FLII	AC091729.7	CABP4	RP11-29G8.3	ATP10D	KLHDC1	RAB5A	HPS3	AC004076.9	GCM2	DRC1	SMTN	AC104134.2	RP5-940J5.8	AC005523.3	RN7SL610P	GPR114	AC027119.1	AP001597.1	LEMD1	RAB33B	RP11-352G9.1	SNTA1	KCNH7	TINAGL1	HECW1	TTC21B	WDHD1	UBR1	RP11-57A19.2	RP11-710C12.1	KEAP1	RP11-712L6.5	DUSP8	YAE1D1	GCLC	CTD-3001H11.1	SLC9A3	NR1H3	ZNF568	RGS10	C20ORF144	PRR5	RP11-158K1.3	SYNJ2BP	AC005481.5	PIGW	RP11-108M9.4	LA16C-385E7.1	TRIM55	RP11-143J12.3	RP6-201G10.2	PPP1R14A	DNAH11	AP5B1	MASP1	LNP1	ST7-OT4	CCDC58	TAF6L	MRPL48	AC011290.4	PITPNA-AS1	TVP23C	SNTB1	MEX3C	RP11-511B23.2	COL16A1	RP4-622L5.7	SFPQ	LINC00842	RP11-585F1.10	KLHL23	KIAA1024L	RP11-297M9.1	ATP4A	RP11-941H19.3	NLN	QTRTD1	U82695.10	TMEM8B	HSD17B6	RP11-417J8.6	ZNF491	ZNF442	LINC00854	RP13-228J13.1	CTD-2619J13.3	CTC-479C5.12	ACY1	FGFR1OP	RP11-345F18.1	IDO1	NOTCH3	STIM2	BCLAF1	SRSF4	EXTL1	KIRREL3-AS1	LINC00612	RP11-285G1.9	TLN1	C16ORF70	PIWIL2	SLC4A9	RP11-813I20.2	AC009950.2	RP11-593F23.1	AC007128.1	CFLAR-AS1	EFCAB6-AS1	NSDHL	MRVI1	LHX2	RP11-603J24.5	PAX8	CTC-347C20.1	CTD-2245F17.3	NKAIN4	HIF3A	FBXW9	NLRP12	IGSF10	SCAND3	RP11-182L21.6	PRSS48	PLCB3	FZD5	ALDH16A1	LINC00636	RP1-225E12.2	RP11-363E6.3	PIK3C2G	MECOM	RP5-867C24.5	RP11-387D10.3	CYP2D6	FOXO4	GTF2IRD2	PRDM15	TRMT12	CCDC28B	KEL	APOPT1	MOB1A	LINC00954	LAMP2	NGDN	HIST1H2AK	CTGF	KCNIP2	FAM216B	MAPK8IP1	ATP2B3	SEC11A	AC092295.7	C14ORF159	CEP70	NUP88	TBK1	SMARCD3	HBS1L	DOK6	DMTF1	WDR37	ORC3	BRMS1L	XKR8	PTP4A1	SLC9A9-AS1	RECQL5	SNRPG	USP12-AS2	ITGA6	RP11-439A17.10	LIN37	SPATA7	RP11-1007O24.3	HSA-MIR-335	LINC01035	RP11-356I2.4	NADK2	RP11-94M14.2	CILP2	AC020629.1	APBA3	OAS1	GLYATL1	RP11-142C4.6	RP11-607P23.1	AHSA2	SCP2	PDZK1	RP1-313I6.12	RP11-875O11.1	LA16C-429E7.1	C11ORF71	RP11-454P21.1	TEX30	RFX5	KCNA2	VPS18	CTC-326K19.6	RP11-81K2.1	GINS4	EGFLAM	TTI2	DLG2	AL590867.1	CALB1	STON2	RP11-27N21.3	CTB-5E10.3	HIST1H1C	DBR1	MAP3K6	PNOC	AC108488.3	ACOT6	RRAS	RP4-668G5.1	AC022182.1	RP1-86D1.2	RBPMS2	ZNF430	PDPK1	RP11-398K22.12	ZER1	KCNMB3	AP000442.1	RP11-283I3.6	SEC62-AS1	OLFML2B	TRIB1	RP11-286E11.2	PHYH	MPL	AAMDC	RMND5B	PYCR2	RN7SL688P	MARCH1	ATP6V1B1	MBNL2	SKAP2	RP11-77H9.2	RP11-452N4.1	PCDHB13	C14ORF39	SLC2A8	APOC1	RP11-589P10.5	RP11-506M12.1	SYNPO	RP11-449J1.1	RP11-739L10.1	RP11-26J3.1	XXBAC-BPG252P9.10	CCDC33	DCT	SPTY2D1-AS1	ANKRD45	RP11-106M7.1	TP53INP1	LINC00943	RP5-882C2.2	RP11-166P13.3	MTMR11	DCST2	GABRA6	NKIRAS2	SSTR2	RP11-569G13.2	CTA-392C11.2	ELP5	RP11-256L6.3	RP4-752I6.1	TRPM6	PSG3	RP1-86D1.3	RP11-326I11.5	MLF1	RP11-304L19.11	RP11-665C14.2	RP11-799D4.4	WDR3	SLC35B3	HCG24	RP6-114E22.1	ACLY	RMDN2	PITRM1	PRIMPOL	MLH1	CTTN	HMBOX1	LRP1	UBE2D2	DTD1	PRRC2B	CIB4	RP11-685M7.3	FDXR	IL20RB-AS1	RP5-1120P11.1	VEGFC	RP11-395I6.3	RP4-545K15.5	HMMR	KLHL41	AC144521.1	PJA1	RP5-1063M23.2	MAN2A2	ERO1LB	MYT1L	RP11-11N9.4	ASIP	CTD-2049O4.1	STRADA	TOE1	RP3-508I15.9	SH3BP2	RP5-1022P6.5	RP11-166A12.1	CXORF40A	RP11-87M18.2	RP11-367J11.2	NLGN4Y-AS1	RP11-554J4.1	C3ORF18	NLRX1	AC018470.4	RN7SL220P	SOX12	ALX3	FTCDNL1	EPHB1	SEPT6	TXNDC16	DERL1	RPL36A	CTC-548K16.5	CASC6	FLVCR1	NPHP3-AS1	HTT-AS	RAP2C	TAGLN	EMID1	ZNF836	TOMM5	SELRC1	ABHD12B	C4ORF46	RP11-434D11.4	BFSP2	CTD-3099C6.9	CTC-265N9.1	C9ORF139	LRRC42	BBC3	RP11-669E14.4	C15ORF39	LYPD6B	RNF17	WRAP73	EIF1AY	ABCB6	RP11-567C2.1	CENPM	C2ORF68	C1ORF168	SPATC1	SLC5A2	LIX1	TEX101	ADIPOR1	AMPD2	C9ORF170	GSS	NFKB2	NSUN3	SLC44A5	EXOC7	MSH3	CCDC36	PFKL	ACOXL	PLXNB2	TXN	TRIM74	CHODL	RP11-151N17.1	FEM1A	SLC35A1	RND3	ANKRD30A	TMEM168	RP11-15H20.7	BTG3	TMC5	SHMT2	RP11-63A11.1	PSMB4	AC067969.2	CTB-186G2.1	DDX21	EIF4E2	RP11-153M7.5	HYI-AS1	XIRP2	PRLHR	ATP6V1G2-DDX39B	ADAMTS3	RIOK1	RP11-374A22.1	AC002066.1	H2AFY	CSNK2A1	RASL11B	CD74	RBM39	TOR1AIP1	AC008387.1	PITPNM1	RP11-355O1.11	ITPR3	C17ORF96	CLDN18	PGM3	RC3H1	AC064874.1	SETD9	CETN3	RP11-63E5.6	NBPF20	CCDC88B	ZNF660	TRAF7	CTB-32O4.2	CAMK2B	ATP6V1C2	PAX7	AC016700.3	CD302	RNF40	GALNT18	ZNF471	IRS2	FKTN	CORO1A	RP11-278H7.1	RP11-727F15.11	TAF1A	RP11-475N22.4	ZDHHC1	SLC16A5	FAM92A1	LINC00478	DYNC1I1	GSTZ1	CTB-131B5.5	KIAA0895	RP11-517I3.1	BCKDK	MMP20	AC004381.7	GTF2A1	LIN28B	LRIT3	PIANP	POU2F2	ZNF91	AHR	TM2D1	PET100	MXD3	AP000708.1	ZNF675	LINC00327	AC005559.2	PSMB7	RP11-295P9.8	SLC11A1	VWC2L	RP4-693M11.3	THBS2	RP11-572C21.1	C1QL2	ZBED4	RP11-923I11.5	RP11-638I2.4	C14ORF105	ABO	RP11-66N24.4	RP11-804A23.4	PTPLA	KCNA5	GAS2	PRRT2	SHE	RP11-674N23.1	NID2	SV2C	ZFP91	TRIM52-AS1	CTC-444N24.8	RP11-362A1.1	PPEF2	PWWP2B	HAUS4	RP11-519G16.2	B9D2	MANEA-AS1	RP11-283G6.4	DYX1C1	CCNB2	RP1-59D14.5	BLMH	PARVB	ZNF420	BEX5	RP11-661A12.14	ELK3	GNAS-AS1	NRIP2	EIF4EBP1	PDE11A	RP11-452K12.7	INTS5	PPIL6	PHOSPHO1	ASPHD1	RP11-571L19.8	CCNA1	C1ORF220	DPAGT1	RP11-21L19.1	SLC25A35	BUB3	RP11-298A8.2	AC139100.2	ZNF217	RP11-445O16.3	AC147651.5	HEXB	FAM117B	SEC61B	CTD-3195I5.3	AC007193.10	SCARNA2	NLRP9	H2AFY2	PPP1R26	DSC1	MAN1B1	MRPL54	EHHADH	CTC-559E9.4	RP11-260E18.1	TAF1C	CTD-2319I12.4	TAF6	RP11-429A20.4	RP11-406O23.2	NUP50	ARSB	CHRNA2	METAP2	GSK3B	NXPE1	CLEC4G	SLC6A13	CCDC26	MNX1	BEST3	RP11-861E21.2	TMEM129	ZNF225	CES5A	C2ORF44	TMEM51-AS1	RP11-355I22.6	THOC6	VIPR1-AS1	CTD-2509G16.5	RP11-53I6.2	MIR4435-1HG	ZNF2	RP13-991F5.2	COX18	ZCCHC10	LIPE-AS1	RP11-252A24.7	CTC-550B14.6	USP19	DERL3	RP11-843B15.2	SRP54	MAPK8IP3	IFT88	SLTM	AC010884.1	ZMAT4	RP11-167N24.4	KCNG3	NKRF	SEPT15	SYT17	LRMP	DYNLRB2	ZNF396	RP11-266K4.9	NOS2	KDELR3	RN7SL743P	ARPC1B	COLEC12	CCDC108	FOXP1-AS1	CTB-186G2.4	RN7SL856P	RFC2	SNHG12	CENPO	ZCCHC3	CCDC18	C1ORF147	FBLN1	GP1BA	GUCA1A	AL589743.1	ZDHHC24	DUSP23	AC011196.3	TMEM185B	PRRT3	RP11-9G1.3	PYGB	TBC1D30	JAKMIP1	CCDC91	COL4A6	TNNC2	MOV10L1	RP11-702H23.4	TYSND1	CYGB	CHMP7	ZNF83	EVL	DYSF	WDR89	NOX3	ABI2	HLA-AS1	RP11-103B5.2	RP11-178G16.4	AC226119.5	RP11-687F6.1	RASGRP3	RP11-768F21.1	CTC-297N7.9	WIF1	MEX3D	MEF2BNB	DMRT1	RP11-378E13.4	ATP11A-AS1	EDAR	RP11-259O18.4	RP11-398B16.2	STT3B	CDK14	IFT27	KBTBD2	PCDH10	GPR34	RCN1	AC004112.4	ACOT4	RP11-156K13.1	RSG1	IP6K3	MYH3	MIS18A	AP003419.16	BAG6	LOR	CTD-3138B18.5	SLITRK4	RP11-655C2.3	ZNF616	CLRN1-AS1	SRPX	GCAT	RP11-110H1.4	SPIRE1	EAF1-AS1	ZNF833P	RP11-13N13.2	CHRNA5	HRH4	RP11-715J22.6	RP11-473I1.10	DPEP1	AC026310.1	TBC1D24	TUG1	LYPLAL1	C1ORF61	VPS51	RP11-923I11.4	TXLNB	RP11-797M17.1	ZNF12	SLC25A40	TCF15	FRA10AC1	SNRNP27	SLC2A4RG	CTB-33G10.11	OSCAR	RP11-353N4.5	CD8B	NUTF2	SLC35F1	SCML4	IL12A-AS1	MAP3K8	BSCL2	RP11-118K6.3	MYOZ2	CACNA1H	RP11-138I17.1	LRIF1	ZDHHC16	POMT2	ACOT9	IGBP1	CMC2	SIRT2	PHF3	KCTD10	EIF3B	SP140	CTD-2012K14.4	RP11-876N24.5	RP11-730G20.1	XXBAC-BPG308J9.3	EIF3F	PRPF19	DDX3Y	VKORC1	RP11-946L20.2	CTD-2366F13.1	MCM6	TSHR	RP11-1069G10.1	RP11-464F9.20	RASAL1	ELMO1-AS1	CASQ1	RP11-338L22.2	PCDHB11	RP11-120A1.1	C18ORF42	GPR183	RP11-529E10.6	RNF139	RP11-305P22.9	PSD2	NUP62	USP2-AS1	RP11-87N24.2	ITCH-IT1	POU5F1	ANKRD54	SMIM2	IFT122	MED14	CLASRP	DLG1	ZNF248	TEX10	TAF5L	SERINC2	USP9X	MRPL33	RN7SL329P	RELN	CD109	PTPN13	HPD	AP000783.1	TDRG1	DENND1C	C1ORF112	PTPRQ	AC068831.3	LSM11	NMT2	SLC25A21-AS1	TMEM194A	C10ORF111	RP5-1042K10.10	SLC8A2	SNX29P2	LRTOMT	SLC31A2	RWDD3	AC018832.1	LINC00205	CTD-2298J14.2	ASMTL-AS1	AC002310.12	LMF2	RP11-337L12.1	RP11-274B21.8	RP4-555D20.4	CTA-797E19.1	FKBP14	PRRG4	CTPS1	C10ORF32	RP1-140A9.1	SHISA9	DDX51	C3ORF38	FAM160B1	NDEL1	POLR2B	CKAP5	KIAA2026	FOXK2	TSSK3	ZC2HC1C	CDHR1	IL21R-AS1	ZNF85	GAB3	RGS7	DRD5	DTD2	DNASE1L2	RP11-644F5.11	RP11-74E22.3	TSKS	CTD-2650P22.1	GNL2	RP11-305K5.1	CTD-2523D13.2	WNT2B	EGFR-AS1	HBQ1	EPB41	RP4-784A16.1	MSANTD4	TTTY10	COG1	MBD1	MT-ND2	HDHD2	CDC5L	CERS6	EPB41L4A	HMGB3	PRSS53	MICU2	RP11-752D24.3	RN7SL233P	CTD-3149D2.4	RP11-1C1.7	BMS1	LAMA3	OCLN	PLEKHG5	DIEXF	RP11-48G14.1	FAM185A	ZNF672	ZNF333	SOX9	CENPI	TMEM216	RP11-304L19.1	C21ORF67	RP11-1008C21.1	FAM169B	ACTA1	EHD3	RP5-890O3.9	AP3M1	GGPS1	RP11-35G9.3	PSMG1	CLCC1	RDH5	CEBPG	DTL	RP11-350N15.4	PARM1	STXBP4	RP11-85F14.5	CPAMD8	DPF1	AC073043.1	CTC-432M15.3	GS1-393G12.14	C12ORF39	ECE2	CCDC173	CTD-2140B24.6	PPP1R8	CTB-175E5.7	PCMTD1	ABCA8	COX7A1	AC142528.1	FAM195B	MAZ	CCNB1IP1	RP11-231D20.2	SETD4	EEF1D	KIF25-AS1	ZNF208	CTB-113P19.4	CP	MAP4K2	RP11-6I2.3	PBDC1	C10ORF25	ASH1L	SLC25A37	RP11-302M6.4	RP11-782C8.5	NID1	ZNF443	RP11-728E14.2	TFAP4	RP11-110A12.2	RCVRN	CRY2	LIAS	CTD-2587H24.10	RP11-344N10.5	PLCH1	CCDC13-AS1	VSTM1	AVEN	CTD-2020K17.1	TFRC	DMTN	ATP6V1E2	LINC00640	FRMPD2	C1QTNF3	RP11-1060G2.1	C9ORF64	GOLGA8M	RP11-794G24.1	LEF1	NAT8L	AC016722.1	SYT6	CTB-47B11.3	KCNJ11	ARAP3	RP13-192B19.2	EBF3	MGST2	RP11-122G18.5	RP11-422P24.11	RP11-92C4.3	CTC-512J12.4	RPS20	CTD-2555O16.2	TXLNA	POLR3G	RP11-44N11.1	CROCC	PTPLAD1	ZFYVE9	PARPBP	RP11-445L13__B.3	BRWD1-IT1	ATP6V0C	FUBP1	RP11-1021N1.1	SRRM5	SLC27A3	ITGA2B	RP11-156E8.1	KCNJ2	ELOF1	RN7SL758P	RP11-73O6.3	RP11-274H2.5	VAMP3	MBTPS2	RP11-255A11.21	NUTM2G	RP11-869B15.1	NACC1	RBM22	RP11-360F5.3	CCDC146	IQGAP3	STK32C	WDR47	WSB1	TIGD3	HSPH1	UBE2H	NPNT	PAMR1	IGFBP5	RP11-158D2.2	ZC3H12D	RP11-180N14.1	RP11-91I20.4	RP11-69E11.4	TCEA1	TBC1D32	LMTK2	ATRIP	THRSP	PVR	ARMC4	KCNJ9	B4GALT4	LINC01013	SIK1	AP000322.53	MAU2	CCDC79	MDM1	HIST1H2BD	RP1-257A7.5	C22ORF23	LONP2	POLA2	ZNF596	CTC-248O19.1	AC016747.3	RP11-401F2.3	AC007563.5	PCYT2	LA16C-395F10.2	RP11-53O19.3	RP11-214K3.18	CCDC64B	ATF7	IL4I1																																																																																																																																																																																																																																																																																																																																																																																																																																																																																																																																																																																																																																																																																																																																																																																																																													
HUMAN_NEURONS_TRANSCRIPTOMICS	MATHYS_2019_3	RANKED		ATP6V1F	NGFRAP1	BEX1	ATPIF1	TUBB2A	BEX2	RASGEF1B	SLC26A3	COX4I1	SOD1	RAB3A	NDUFA4	HINT1	STMN1	SRP14	DYNLL1	C14ORF2	RPL15	HSP90AA1	TMSB4X	LINGO1	PEBP1	SCG5	BEX4	EID1	MDH1	SPARCL1	TUBB4B	UBC	FTH1	TSPAN7	TUBA4A	VDAC3	COX7C	CCK	APOO	MTRNR2L8	TCEAL2	SAP18	BEX5	MLLT11	RPL7	RPL29	TUBA1A	STMN2	SEPW1	COX5B	RTN4	ATP5G3	NDUFS5	TCEAL4	YWHAH	ISCU	DDX24	GAP43	GABARAPL2	SNU13	UQCRH	MGST3	NEFM	COX6C	PARK7	ATP5G1	UQCR10	PSMA7	ATP5J	NEFL	CHCHD2	CSMD1	KCNIP4	ATP6AP2	CES4A	SUB1	RAPH1	ATP5L	ATP6V1D	DHFR	SPCS1	H2AFZ	RPS14	ATP6V1G1	ACTG1	TIMP3	RPL10	CHCHD10	EIF1B	RPL36AL	RAN	RABAC1	CKB	RPL14	LDHA	GADD45GIP1	H3F3B	CALM1	CISD1	TMSB10	HSPA8	RPS4X	UBB	COX6B1	MRPS21	BRK1	RAB11A	PDE5A	CSTB	SLC25A6	PPIA	GNG3	SNCG	DYNLRB1	HOOK2	CYCS	TMEM160	TPT1	RPL6	RPS25	COX5A	ATP5G2	BTF3	PGAM1	LDHB	TUBA1B	RPS27A	SERF2	PRDX5	EIF4A2	OCIAD1	CUTA	STMN4	CHGB	ITM2B	TCEAL5	RPS7	SNRPD2	ZNF428	LAMTOR5	CFL1	PRDX1	SRSF7	RGS4	RTF1	SCAND1	UQCRC2	DSTN	FAM153A	MAMDC2	CRYM	UBE2V2	MTRNR2L12	RPL10A	MYL12B	NDUFA5	C19ORF53	CIRBP	DDRGK1	TMA7	ARL6IP5	TAGLN3	ATP1B1	GOT1	SLC25A3	DLG2	SLC25A4	PCSK1N	CCNI	ERH	HMGN3	RPS6	MRFAP1	SRSF5	LGALS1	RAC1	CRLF3	HAGH	S100A6	NRN1	FAU	COX7B	PFDN2	MTRNR2L1	RAB1A	RPL3	HPCA	TXNRD1	ZNF302	PLEKHA7	RPL8	SH3BGRL3	PAK1	ATP6V1B2	TUBB	RPRML	TM2D3	FLOT1	GRIN1	COPS6	VDAC1	CLTA	RPL19	EDF1	HMP19	ENY2	NDUFA12	COX7A2	ALDOA	REEP5	ITM2C	TPI1	DCTN3	PGM2L1	NDUFA8	SNX3	ACSL3	FAM127A	AP3S1	PINK1	MRPL51	SKP1	SARAF	BAIAP2L1	FAM153C	LAGE3	RPS9	ATP2A2	EIF5	SAT2	NACA	TCEB1	CADM2	ATP1A1	RPS15	FBXO2	PSMB7	MED10	RPL35A	NDUFB11	BANF1	ATF6B	RPL13	CLTC	SCG3	TCEAL7	ASAH1	SNCB	PPA1	C19ORF43	MED31	SERP2	ATP5E	SVOP	TOM1L1	RHEB	SPDYE3	ZNF565	NAP1L5	TMEM14A	SELM	RRAGA	ATP6V1E1	DNAJA1	RPS20	RPS3	SPDYE2	ACOT7	SF1	UQCRHL	PCMT1	NDUFB2	MAP1LC3A	COA3	WSB1	MORF4L2	NAP1L1	UQCRQ	MRPL20	MYEOV2	UQCRB	ARPC3	PSMD7	TBCA	HN1	ZKSCAN1	PDXDC1	ATP5A1	SSB	ZSCAN18	APLP2	PITHD1	SAT1	GPX1	PNCK	PDE10A	CCT3	SRPK1	CACYBP	MOAP1	CRBN	MIEN1	GHITM	MRPS16	NDUFA1	CCDC65	GPX4	RPSA	RPS8	TCF25	RBFOX1	GABBR1	NRD1	TAX1BP1	PSMB5	MTDH	HSPH1	MPC2	NAA20	NDUFB7	RPL7L1	TOMM7	RPH3A	DYNC1H1	RALYL	NDUFS1	ERP29	CCDC85B	XRCC6	C9ORF16	YWHAG	FAM213A	UQCRFS1	ATL1	FIS1	PTPRD	GABRA1	GSTP1	TOX4	SRSF10	ATP5D	PRDM2	BAIAP2L2	NEGR1	PPP1R7	MTCH1	TERF2IP	EIF3K	NDUFV1	ACTR2	CCDC12	AURKAIP1	RPS19	ATP5F1	CAP2	RPL11	CDC37	TRMT112	DNM1L	TCEAL3	TTC1	ARF1	SYP	GNB2L1	C11ORF58	NRG3	DDX1	NDUFB10	POP7	NDUFS3	NDFIP1	KRAS	RPL24	ACYP1	RNPS1	PPM1K	TPM3	ENO1	RANBP1	VDAC2	NDUFAF3	PSMB1	ARGLU1	RPL23A	NEUROD6	CCT7	POLR2K	SLC39A10	UFC1	ARL3	SEC62	NHP2	TCEB2	DPY30	GPR22	TAF7	YWHAQ	RPL32	DCTN2	TUBB4A	ACTL6B	NDUFB6	ATP6V0E2	FAM153B	FUS	ATP1B3	RPLP2	OSBPL1A	SUMO1	TCEAL6	CHCHD3	TXN	CAMK2G	TBRG1	UBE2B	HACD3	RPL13A	POMP	SCOC	RPAIN	ATP6V1C1	SYT1	PDP1	TARBP1	ANXA7	SARS	TAF15	ROGDI	TM7SF3	TCEAL8	NDUFB9	ARL4A	ADGRB3	GOLT1B	PSMC1	C16ORF45	ARPC5L	EIF1AX	STAT4	SERPINF1	ZFAND5	CFAP36	DDT	PTMA	PNMAL1	PSMD8	ZC3H15	QDPR	PAFAH1B1	TMEM59	TBCB	MAGEF1	ANAPC11	HOPX	LSM3	DDX5	CYC1	AMBRA1	GPI	HSD17B12	IDH2	SEPT7	RSRC2	MAX	VPS29	GNB5	PJA2	MRPL57	COPS8	FDPS	FAM73A	CSTF3	PSMB6	ARPC1A	RIC3	NAA38	TTF1	CATSPER2	PTGR1	PFDN5	TGOLN2	ATP6AP1	SNRNP25	RPS23	LRRTM4	UCHL1	CRTC3	SIDT1	SNCA	SEC61B	SPCS2	ANAPC5	SERPINI1	EIF4H	PFDN1	NDUFB4	KIAA1107	C19ORF70	RBP4	ITGB1BP1	GAPDH	ARHGEF9	C19ORF60	OXCT1	CREG2	GABARAPL1	NOP56	TXNL1	UGP2	ATXN10	PNKD	NBEAL1	ATP6V1A	GSTA4	WRB	UBR2	NLRP1	NCBP2-AS2	PGRMC1	MRPS11	PHB	GLMN	UBE2D3	C4ORF47	CIAO1	AP2S1	GPRASP1	VCP	LRPAP1	PRKAR1A	C12ORF76	ICA1	ATG10	ITCH	SGTB	CD59	DYNC1LI2	SET	EIF5A	TMEM241	MZT2B	TSPAN13	MAGEH1	SELK	HMOX2	NDUFA2	TMX4	TRAPPC13	NOL7	TRIM44	CD63	CAMLG	ATP6V1H	MTMR9	TDG	PDHB	APP	PRELID1	GUK1	RPS13	NDUFB5	EIF3H	LUZP1	AARS	PDHA1	VAPA	HSPA9	NQO2	DIRAS2	DCAF6	MLIP	FILIP1L	SNX10	YIPF3	RAB14	NAPG	PGK1	MEST	FEZ1	C1ORF61	FAM96B	TUFM	SCG2	FAM155A	HNRNPM	CA4	STRAP	MAP1LC3B	ID2	ELMO1	CAND1	INTS10	RAB6A	C6ORF1	FEZ2	HSPD1	MRPL18	USP11	VPS28	LY6E	NUDC	RPL7A	FXYD7	RPL30	PHC3	ACTR10	ARPC2	FAM134A	NARS	FTL	ESD	PLEKHB2	HGSNAT	SECISBP2L	ELAVL1	ARF5	XRRA1	SEPT11	CNTNAP2	UBE3A	TRMT10C	HCFC1R1	VPS8	NBAS	RASA1	SLC25A5	USP33	AP1S1	ASPH	EEF1A1	USMG5	GRINA	EIF1	BCAS2	CCT5	NGEF	C1ORF43	C17ORF89	NDUFA10	CHD6	VPS35	CEP57	MEAF6	B4GAT1	KIF5C	WDR37	SLF1	SMARCA2	EIF4G2	KIAA0319L	CALM3	ITGA9	MGST1	NSFL1C	LONRF2	MYH10	SPATA7	CDC40	SPG11	PGP	PDHX	IFIT1	LAMTOR4	ATF4	TTC19	NCL	URGCP	RPL41	SDHA	CHMP3	TCP1	MYL6	C3ORF14	LCMT1	IBTK	KIF3A	ANO10	CMAS	PSMD4	CLPTM1	PSMB3	ATG4B	NDUFS8	CALY	GSTO1	SNRPA1	WBP2	NCOA7	MYO6	TACC1	ATP6V0B	DLEU1	TSC22D1	H2AFY	FKBP1B	TERF1	SFXN5	TMEM126B	TTLL11	PRR13	PSAP	FAM162A	DZIP3	PCP4	JAKMIP1	NPM1	RASGRF1	RAB7A	EMC3	SLC30A9	HNRNPC	SNRPB2	SERP1	CHMP4B	TOM1L2	CPE	CMSS1	ARL17B	LYRM4	SUMF1	OPTN	XPO4	MRPL27	ATP5H	HEATR5B	GGT7	MFF	NDRG3	RNH1	PPP1R21	MGLL	LIN7B	MAP3K13	RPL23	CCT4	EMC4	RPL27A	LSM4	BBIP1	SCPEP1	PNMA2	USP9Y	SYTL2	MRPS26	TMOD2	OAZ2	KIF1BP	EXOC1	HMGXB4	SMDT1	NAP1L2	TTC9B	CDC27	TCEAL1	HNRNPA2B1	SCAI	TMEM50A	CCT8	NDUFAB1	SERINC1	CLTB	SIL1	ANGPTL1	TUBG2	ARID4A	MDH2	DYNLT3	SYNC	NHLRC3	SPDYE5	RPS3A	P2RY14	AASDHPPT	RNMT	FAM134B	RPL27	RNF7	MAK	EML6	CHM	HPRT1	CHCHD6	COPE	NMNAT2	WAC	RAB40B	DRAP1	NECAP1	NRXN1	POLR2E	NOS1AP	SLC25A37	UBE2E3	KIFAP3	DNAJC8	MRAS	PSMB2	UBXN4	ZRANB2	HSPA1A	NSMAF	LRRC8B	RPS19BP1	PDIA3	RAB18	AP2B1	CRYAB	FKBP4	RSBN1L	LAMTOR1	PCDH9	TP53BP1	ELP2	STX12	CCDC91	C8ORF46	PTGES3	SMIM12	MKKS	LAMB1	NDUFS4	SCRN1	MAGED1	CDC42	SLIT1	PRUNE2	COPS7A	KBTBD11	PREP	DUT	HNRNPA1	GDA	EEF2	MBOAT2	PDK3	CSNK2A1	APMAP	ACO2	CCT2	MTMR4	ING4	RABEPK	GARNL3	RPL4	KPNA6	APLP1	RPLP1	CACNG8	SYT16	SRGAP3	RABGAP1	TRMT10B	BAALC	BCAP31	ARMCX3	PIN1	GOPC	MICU2	ADRBK2	PKIG	NAALAD2	LMBRD1	NOP10	WDR61	VEZT	PHKB	C2ORF80	PAPD4	CCDC66	PHAX	EIF4E	PTPN2	P4HTM	CHMP5	TOP1	KPNB1	UBR3	HSP90B1	MARCH6	NDUFA6	REPS2	SSU72	ZNF106	MECR	KIF5A	NSG1	PSMD3	PFDN4	TEFM	MAGED2	AHSA1	PHTF1	CCNDBP1	APBB2	TMEM208	RPS24	CETN2	KIAA0368	RNF149	GPALPP1	GCC2	CSNK1A1	YARS	FKBP2	ORC4	LMO7	TMEM150C	KLC1	KLHDC2	UPF3B	EFR3B	MRPL55	HERPUD1	HECTD1	KPNA1	NUDT3	SEPT2	PFKM	CPNE8	MPC1	GPR75-ASB3	ST13	KIF21A	TNPO3	LSM10	FARSB	REPS1	LANCL1	TPM1	MZT2A	MTX2	ANAPC16	PARG	UPF3A	ZNF821	SLTM	NRSN1	CYSTM1	IFT172	TESPA1	NDUFAF4	C1ORF52	MTF2	LYRM2	G3BP2	C19ORF66	NAE1	DIS3L2	ZCCHC17	MEA1	C1QTNF4	KCNQ5	TMEM147	FKBP8	PLPPR4	EPHX4	FARSA	HSD17B4	PRMT8	NAIP	MRPL32	ZRANB3	LIPA	DHX29	CDIPT	TUSC3	SUCLG1	TPST1	HLA-A	RECK	WDR60	FOXJ3	TRAPPC9	TKT	TMEM230	PITPNB	PDCD6IP	CDC14B	MCFD2	LYNX1	CLCN3	FABP3	MAST4	TOMM70A	ZFYVE9	FBXO16	CCDC59	SBNO1	VPS41	CNOT7	GDI2	PTCD3	UBE2QL1	RPL5	IPO5	EIF5B	NAP1L3	LRTM1	MRPS25	GALNT11	MAP1B	SFXN1	RPLP0	EAPP	ALS2	FAR1	NUDCD2	CACUL1	HNRNPDL	CKAP5	PPP1R2	CUEDC2	ARFGEF1	OTUB1	NUMB	TMEM175	EXOG	TXNL4A	DNAJB11	HMGB1	RSL24D1	GGNBP2	CAP1	TMEM223	COX7A2L	USP4	SCD5	SMARCC2	MTMR7	SLC12A2	CCDC24	RPL34	TSSC1	EMC6	HTR2A	SYT5	MTR	TSEN2	RPL18	DNAJC18	CEP192	KIAA1211L	DPP8	DDX50	PSMC6	CNRIP1	NDUFS6	GON4L	PHYHIPL	IDI1	YWHAB	C6ORF136	PITPNA	HSPB1	FAM204A	SYNJ1	UBE2N	CWC15	MORF4L1	PTPN11	RP11-156P1.2	RCN2	ABAT	WSB2	IFI6	ARMC8	SCCPDH	MRPS7	PTMS	NASP	BBS7	COA1	PCBD1	B3GAT2	FOXRED1	TPGS2	CDKL1	PSMD1	EIF2S2	AIG1	KIF2A	SUCLA2	FAM217B	C5ORF45	LMBR1	CCDC82	OAT	SLC25A27	PRKCZ	CMC2	ZBTB16	RPL37A	JTB	HDLBP	AMN1	DNAJB6	RPS6KA3	MRPS30	SUMF2	FAM219A	PLXNC1	PCBP2	UBE2D2	APC	HACL1	ANO5	RALBP1	METAP2	HDDC2	DDA1	OPCML	LRRC37A3	PPP1R12A	FHL1	CACNA1D	SRP9	CC2D1A	USP46	RANBP2	TBPL1	ATOX1	SH3BP5	BLOC1S2	TIPRL	PKNOX2	MRPS6	ADAM17	PCSK1	ERICH1	SCFD1	BCLAF1	MAPK4	NUDT14	NDUFB1	NAPEPLD	CDS2	ASNS	DUSP3	RTCB	ARHGDIA	CAMKK2	MED19	TSR2	THRAP3	RPS11	NDUFV2	CAST	SLU7	EIF4B	SPATS2L	HSPA12A	KRIT1	LAPTM4A	CRHR1	PPM1G	THRA	FAM195B	HMGN2	VSNL1	C14ORF166	UBR1	ZC2HC1A	MAP2K1	YY1	C11ORF49	GNB1	NNAT	XRCC5	PHF20	DAP3	EMC7	RANBP9	EEA1	SNAP25	ARMC9	TRA2A	C8ORF59	ME3	MRPS34	RFK	ZMYM4	DHX9	NPC1	CHGA	SULT4A1	SMIM14	GPATCH2	DRP2	HNRNPR	MRPS5	SF3B6	ARF4	HSBP1	ATXN7L3B	IQSEC1	PRMT2	PMS1	TCEA2	SH3GL3	PICALM	C1QBP	ZBTB43	SFXN4	PDAP1	AGFG1	ZFP14	PLK2	SH3GL2	ARHGEF7	RNF187	SHC3	SEL1L	UNC13A	DYM	STX1A	ARL5A	SECISBP2	FNDC3B	UVRAG	PLEKHA1	PCCA	MAP2K5	BNIP3L	TMEM70	EPB41L2	POLR3A	SPATS2	TM9SF3	MRPL34	PWP1	SSR2	PTS	SESTD1	SNRPD1	RBX1	MGEA5	PNN	VPS53	DYNLT1	THOC7	RARS	KLHL32	MKRN1	SLC35B4	ETFDH	SIK2	TRAPPC1	TRAPPC6B	BOLA3	ZNF483	TLK1	MAP9	PARN	EPHB1	PSMA4	CLASP2	MRPL36	MTIF3	FHL2	ANKUB1	WBP4	GABRG2	PIP5K1A	KLHL42	LRRK1	EIF3I	NUCKS1	TTC8	MRPS36	CHMP2A	RSRP1	NFX1	TRIM37	SDHC	TASP1	HTATSF1	PRPF19	TCHP	SEZ6L2	SMARCA4	LONP2	FAM13B	SLIRP	RPS16	MAPT	PARP1	PAIP2	RP11-577H5.5	CCDC186	IGBP1	MPG	CCDC85A	MAGEE1	XPO1	EIF3J	IMP3	CTTN	PCDH17	ECH1	KIAA1715	SYF2	GABRD	CNOT4	CUL1	PREPL	SLC25A36	PLEKHM3	EPS15L1	RPL31	SCAMP1	ATRN	MARK1	VOPP1	PHTF2	MYDGF	COPS4	LDOC1	DSTYK	RPAP2	ADARB1	CLEC16A	CUL4A	SENP2	TSC1	PRKDC	KATNBL1	MESDC2	MAL2	EIF2AK2	FBXL2	LARP7	CCT6A	KDM5B	FBF1	TRPM7	EIF3M	MPHOSPH10	GIGYF2	AKAP12	SND1	OSBPL8	TIMM13	ACTR1B	ARHGEF11	TMEM57	FAM98A	HMBOX1	RNF34	SETD5	MARK3	SLBP	C9ORF78	PPM1B	NENF	AGK	DNPH1	GOT2	SLC25A12	RNF175	NPEPPS	UBAC2	IARS	SDHB	RPP38	TOP2B	CALD1	RABEP1	VWA3A	CANX	BTG1	NAGPA	CAPRIN2	RCAN2	ARFGEF2	HSPA4	STMN3	RAD50	MTCH2	COL4A3BP	PYURF	ELOVL4	MAP7D2	MED27	CLOCK	MYSM1	CPLX1	ARL2BP	MRPS35	KIAA1841	RAD18	NBN	NMT1	HK1	RNF170	SOD2	BCAP29	CUL5	PDIA6	SDCCAG8	PCMTD1	VPS36	NDEL1	CYHR1	SPRED2	RAB3GAP1	ZNHIT3	ASTN1	JAK1	GPBP1	SCAF11	ATG7	WHSC1L1	HSPA5	SKIV2L2	RSF1	SLC25A26	PIP4K2C	SPTAN1	PSMD12	ARHGEF3	ACYP2	MAEA	RAB6B	COPA	KPNA3	CEND1	HMGCS1	STK39	RSU1	RPL21	SH3BGRL2	AMD1	EEF1B2	USP32	ARHGEF2	PCED1B	BTAF1	PPIG	BNIP3	RNF115	NSF	PDE4B	MFSD11	RUVBL1	PTPDC1	HTT	MAP4K3	INPP4A	LANCL2	CTD-2369P2.10	SLMAP	SRP72	RPS18	RPS6KC1	VMP1	ANKIB1	KDM1A	UROS	YY1AP1	PUS7L	SNRNP70	GNPTAB	ZNF207	IGSF8	ODF2L	EIF2AK4	GTF2A2	EIF3A	FAM135A	MRPL4	ABRACL	NAA35	TECR	MCF2L2	DZIP1	SLC35B1	ACTN1	LRPPRC	RLF	UBA6	VPS50	TMEM165	UBE4A	STX7	PPHLN1	GPATCH8	LYRM5	ZBBX	NDUFS7	PRAF2	GRB2	EPS15	RPS5	BRE	AZIN1	TSG101	UTY	RSPH3	PTCH2	XPO5	MPPE1	RPS2	CTNNA3	CCSER2	VPS51	VAPB	GAS7	SNX9	NMT2	ZNF280D	FAM208B	PEF1	JUN	AP000304.12	POLR3H	RB1	MRPL19	ACTN2	FKBP3	PIGZ	PIK3C2A	FAM63B	MAN2A1	DDB1	PTGES2	SEC63	GRID1	USP15	RAD23B	MICU1	PRKCG	TALDO1	KLHDC9	ATF2	KIAA1549	FHOD3	CYFIP2	FAR2	NUP133	SUPT4H1	POLR2J	PPFIA1	EI24	DENND4C	TNPO1	LRRFIP2	NGLY1	RNF13	CCNYL1	MOB3B	SRI	FAM179B	HIVEP2	PRMT9	MRPL33	SPRYD3	KCNAB2	KCNN2	UBE4B	IFIT3	RALGAPB	OLA1	ZNF518A	PRKCA	BBS9	HUWE1	PKD2	SUV420H1	RAB4A	CHCHD1	ERI3	EDEM3	ASNA1	SNRPC	PEX11B	NACA2	WDFY3	ATP5C1	CORO2B	LPIN1	CDK12	IMMT	C9ORF3	UXS1	GTF2H5	ETFB	OPA1	MPHOSPH6	GCFC2	ABCC8	NLN	PAPSS1	SCAF8	EVA1C	COX11	CRMP1	FNBP4	GNAL	ARHGEF12	ATPAF1	FAM81A	GARS	IFT43	MECOM	ITSN2	SQSTM1	SCNM1	ATP5B	DDX46	SORCS3	NAPB	APBA2	NPM2	TAF11	PLCL2	PRKAG1	PPP6R3	DNAJC5	ANKRD10	PRKAA2	CLUAP1	STOML2	ARL8B	ARV1	DTD1	ARIH1	PPME1	GTF3A	UBA2	KIAA0319	BCAN	PHACTR3	BORCS5	ORMDL1	ACADM	NEK9	RIC1	ARL6IP4	C10ORF76	MLEC	TMEM67	EXOC6	EIF2AK1	CDC25B	PPP1R11	DENR	EIF2B3	PMM1	MED4	RP11-701H24.9	PPP1R1B	ANXA6	LARS	ESYT2	MSH3	ISG15	CCNY	CKMT1A	TBK1	SPOCK2	UTP23	EPRS	FAM92A1	ZNF331	CDC16	ATG4C	KHDRBS1	UBXN1	LSM2	PIK3C3	POLR3K	MRPS23	FAM174A	ASPHD1	CNOT10	YEATS2	SF3B5	RPS27L	UBE2L3	METTL9	ZMAT2	FAM32A	RNF111	MAOB	SYNPO2	MTHFD1	MPV17	WDR54	TRAPPC4	GPR162	P2RX7	SPRED1	COQ4	ILF2	MAPK9	LSM1	PFDN6	ZDHHC17	DHX36	ULK4	PPDPF	TM9SF4	NPAS2	SLC25A11	CAMK4	SEC14L1	MTOR	ZNF44	HAX1	MLLT10	PTPN1	NFIX	DYNC2LI1	VPS9D1	AHCYL2	POLR2F	HERC4	STAU1	TXN2	PUF60	SLC26A4	DGKH	BCKDHB	MED6	ATP6AP1L	MGMT	SNRK	NDUFC1	CDC123	USP5	RRP7A	FGF14	ZMAT4	TATDN3	KCNV1	MRPS27	BLVRA	STX6	SETX	PSMC5	SF3B2	DNAJB9	PRMT1	CCDC25	NEIL1	LAMTOR2	WBP5	WDR47	USP14	HSPBP1	GLRB	ZCRB1	NRF1	ENSA	YME1L1	ZNF519	RALGAPA1	IFT22	HARS	FAXC	SMS	NEK11	RALGPS1	WIPF2	SPG7	TRAPPC3	DIRAS1	CTDSPL2	ATG5	MRPL14	SNX1	ATP6V0D1	TMEM178A	HACE1	PCSK7	ANKRD27	PEG10	FAM192A	SSNA1	NUP160	C7ORF50	CAPZA2	SNAP47	PNMA6A	EPDR1	PPM1H	TMEM9B	AKR1B1	COG7	ARL14EP	GTF2H3	DSE	CBR4	SEPT15	ARFGEF3	PPA2	GOLGA4	ZCCHC7	MTCL1	ST3GAL3	ENO2	CPD	GCSH	FAM49B	NFASC	PHYKPL	SNX13	DUSP26	RBM17	GBAS	COLGALT2	SNX29	GDPD1	RBBP4	ANKRD28	MRPL43	TUSC2	EPB42	TFG	DDX18	OPN3	SKAP2	ZNF827	NETO2	RBM39	RASGRF2	ACTR6	CHORDC1	SLC22A17	DUSP6	NEMF	SPAG7	PPP3CC	FAM162B	C6ORF89	ISOC2	RAB9B	EIF3F	THY1	PSMC2	SGSM1	PCM1	THADA	PSMD14	TESC	MESP1	TCF12	NAPA	PPP3CB	PTBP2	RFTN1	ATE1	ASMTL	TBC1D19	KIDINS220	ST3GAL5	MDN1	TRAK1	MAPK14	PURA	DHDDS	NME3	WHSC1	SLC4A8	SUPT3H	PLXNA4	MAPRE3	COMMD7	ERGIC2	AGTPBP1	STXBP1	FGF13	CDKL5	PRPF4B	MAP2K4	CIR1	SLC41A2	LONRF1	LRRC16A	PCNP	PRDX3	EPM2AIP1	ZNF706	CLNS1A	MTERF4	CCNC	KRT10	DNAH7	C12ORF65	NR1D2	CAPZB	SNRNP200	MCCC1	MAP4K5	CEBPZOS	NDUFB3	FNBP1	SDAD1	RNF165	HADHB	KIAA0513	AGO3	PPIB	FNDC4	COLQ	ANKRD30B	CAPRIN1	KCNT2	ULK2	DCLK2	CFAP69	MANBAL	MRPL1	ANKS1A	ATP11B	SLC38A1	SNX14	SCP2	SMCHD1	SPIRE1	HLA-C	DYNC1LI1	MED29	TWISTNB	MAP3K5	DENND1A	ABI2	FAM127B	LRFN2	ZFR2	MNAT1	RAMP1	ANKRD13C	LSM7	POLDIP2	LSM5	ZNHIT1	FAM173B	JARID2	TMEM192	SMARCA5	KIZ	ISCA1	NDUFV3	GLYR1	PPP4R2	TBCK	NME5	FRYL	SLC12A5	SMC6	APTX	SHROOM3	ATCAY	MPHOSPH9	RFWD2	TMEM38A	ZNF248	GGA2	MRPL40	MALT1	SNX32	EBNA1BP2	FXR1	ROCK1	RAB5A	EXOC2	DOCK9	DOCK7	INTU	AP3M2	INPP5F	CSDE1	NREP	STEAP2	GLRX2	ARPC5	TMEM248	AGO4	CDK5RAP3	GAPVD1	NUP88	MED21	SLC13A3	DHPS	LCLAT1	ATP1A3	FDFT1	WDSUB1	SNRPE	UBE2I	WRN	C6ORF203	MRPS9	COMMD1	KLHL28	CLIP1	UHMK1	SCN2B	FABP5	PPFIBP1	GPR158	IPO9	POLE4	DCAF7	DNAJA3	WDR11	TMEM59L	NDN	ARHGEF28	RNF24	ELOF1	SORBS1	MRPS18C	ZNF644	HABP4	NNT	LRCH3	GPR155	PNPLA8	IKBKAP	C12ORF10	SNX2	RPL35	CEP290	ZNF611	PARL	APOD	CFDP1	HMGCLL1	CLSTN3	VAMP1	PSMA5	ZNF25	PIN4	C1D	DTNBP1	EWSR1	PIAS2	MYL6B	FASTKD1	FAM188A	TRAK2	PTPN14	ENDOV	UQCC1	NIPAL3	XYLT1	RBSN	GGPS1	PFN1	NF1	TCAF1	FAM120A	TIMM17A	METTL15	WASL	ACAT1	UBQLN1	FAM49A	ADAR	HOOK3	TRIM23	SVIP	TTC9C	PNMA1	SH3KBP1	SLC9B2	GLRX	PDE7A	NRSN2	LETMD1	PPP6C	STX8	ORC3	SGMS1	CA11	EXTL2	EGR1	PIBF1	ACTB	ANAPC15	UBE2H	CLCN4	TYW1	DDHD2	RXFP1	POLR2B	VPS45	GFPT1	ACP1	CASK	ZNF235	TPK1	HMGN1	SV2A	YWHAZ	KLHDC3	FAM182B	PA2G4	UBA3	DLD	NIT1	MAPKAP1	ASXL3	FAM126B	AAGAB	RMND5B	LYRM7	AFG3L2	AP3D1	FAM200B	BIRC6	GABRA4	SPAG9	PNRC1	APPL2	DDX54	CCDC136	ANO4	DNAJC12	TMEM151A	ZNF84	UFL1	BTBD10	MARCKS	GRHPR	YLPM1	UBR5	HNRNPA3	OSTF1	C20ORF194	GAS2	CUL3	NAP1L4	GFM1	CKMT1B	TGFBR3L	IWS1	ZNF593	RAB2A	E2F3	TMEM258	LRRC28	PGBD5	SNX27	LYSMD2	TMEM87A	NBR1	AK1	RAB3GAP2	NBPF12	USP48	HIVEP1	UBXN2A	DDX10	CRIP2	TFCP2	OXLD1	DCUN1D4	FUBP3	ARG2	TNKS2	ATP13A2	ARNTL2	UBR4	HOMER1	PGAP1	HRH2	PPP1R10	ZC3H6	SCRN3	DOPEY2	EPB41L3	MAGOH	NSL1	EXT2	TAOK1	ST8SIA5	NEK10	CORO1C	GRB10	UROD	PSMG3	ORC2	BRAP	IMP4	GMDS	NIN	ANO3	COPB2	IDH3A	NUP58	TIMM17B	TULP4	TMEM30A	STK4	CCNH	ZNF326	LRRN1	FAM13C	PHLPP2	IQGAP1	PLA2G4C	DPM2	TRIM33	DOPEY1	CCND2	SPSB3	IFT57	COG5	NUCB2	ACER3	CYB561	SEC24D	BZRAP1	DGUOK	MUM1	ZNF335	MPP7	KCTD7	DDX26B	EML5	GRIPAP1	ATR	RNF216	GDAP1L1	PRPF8	DNAJC30	TMEM261	HUNK	WBP2NL	SENP5	TIMM8B	NOL10	ZC3H13	LRRFIP1	RAP1GDS1	INTS8	SCN3B	DTNB	DLG3	NPRL3	ASAP2	FNDC3A	WBSCR22	ATP8B1	KDM5A	MAP3K2	CYP4X1	CD200	TMEM132A	ETV5	ZCCHC11	PRDX6	SUPT5H	RAPGEFL1	ABI1	ME2	TTBK2	ARHGAP44	GOLGA8A	ZFYVE21	FBXL15	ANKMY2	GLTSCR1L	LRRC2	FAM216A	USP24	MGAT5	SELT	SRRM1	GAREM	MIER1	ZBTB38	SERGEF	OMG	RBL2	RBPJ	VWA8	DPYSL2	WDR70	TMOD1	SYT13	PIP4K2A	NDRG4	MAP3K4	C12ORF57	MRPL22	GMCL1	AP2A1	HBS1L	EIF2S1	NLGN4Y	FUNDC1	RUNDC1	TIMP2	GLRA3	MSH2	CBR1	CAB39	CYLD	STIM2	TROVE2	TMED9	BTF3L4	CENPC	KIAA1671	ZNF90	AP3B2	FAM177A1	FARS2	ILKAP	LPIN2	DIP2C	PAAF1	TRNAU1AP	SNN	TRPC1	B3GALNT1	MARCH7	ZNF37A	COPG1	ILDR2	NCOA2	COMMD2	MLF2	ARL6	USP28	GSKIP	RASGRP1	AHCYL1	DNAJC19	IDH3B	ACTR3B	DCAF10	ZNF540	EXOC5	TRA2B	HNRNPD	RPS6KL1	CLVS1	LARS2	TMEM219	MAST2	FIG4	CD47	RNF10	CCNT2	ZNF573	RUFY1	DAAM1	ANXA11	PRMT3	PILRB	RHOBTB1	ZNF721	TTL	NT5DC3	LSM14A	NMD3	INIP	HSPB11	GIT2	GTF3C6	APPBP2	ICA1L	AGGF1	C3ORF17	DRG1	CDK8	CCDC34	TET3	ZFR	CALCOCO1	ATP6V0E1	DNM3	MALSU1	FAM3C	CDK13	TXLNG	CNDP2	NCALD	ZNF544	PIGC	BLVRB	SH3D19	STX1B	CCDC115	TSPAN3	DMXL1	MRPL15	PBRM1	TCP11L1	FOXN3	IFT122	TLN2	LMTK2	TSC22D2	GPR137C	CD99L2	GAB1	FUT8	WIPI2	TMEM65	KCNAB1	C14ORF37	SV2B	FOXK1	CAMK1	CRIM1	IPCEF1	FOCAD	MYO5C	MLH3	DNAJC1	APOA1BP	EIF4E1B	PDCD10	GNAS	ZNF131	GRK4	CSAD	APEX1	PSMC4	MPDZ	NAV2	TUBG1	MON2	UPF2	MRPL3	WASF1	ACADSB	ZNF814	VSTM2L	PDE8A	SSBP1	CYB5B	ABL2	NIPAL2	AGPAT3	USP9X	TDRD3	IDE	ALDH7A1	NFE2L1	CEP63	SULT1A1	RAF1	SHISA5	DPF2	SIVA1	MTFMT	DCTN5	FAM133B	PDE3B	AFTPH	SBF2	FAM120B	DROSHA	PDPK1	ADD1	ASAP1	GABPB1	ZZEF1	ZMAT3	CDS1	CCS	MBD4	RMND1	GSK3B	USO1	CCDC107	CCDC93	PPIP5K1	MCMDC2	CCM2	CYTH2	TPRG1L	HERC1	ZNF346	RRAGB	PPP2R3C	PHF14	FAHD1	TRIM2	RNF144A	C1ORF122	RPL28	DICER1	LINC01420	SSR1	SLC39A11	ZC3H8	LHPP	DCX	GLOD4	POLR2L	MPP1	CFAP221	MPPED2	OSBPL9	KIAA1456	DYRK1A	LAMP5	CCDC112	RNGTT	TRANK1	C4ORF3	GNAI1	GPR180	TANGO6	C19ORF24	MRPS14	PSME4	ADAL	CCPG1	C4ORF48	PRKRA	DIP2B	CCZ1	INPP1	ECHS1	NDUFAF2	DCTN6	KLHDC10	PCYOX1	PPT1	LARP4B	FAM65B	DYNLL2	GSTK1	DDHD1	SCYL1	NUDT5	KNOP1	UBL7	TOMM22	DPCD	DNAJB1	COPG2	GNL1	LGI1	NARF	CAPZA1	GIPC2	ITSN1	GPATCH2L	RPS4Y1	CCDC14	CDO1	MAP4K4	TAB2	SNAPC5	GRSF1	MICAL2	C10ORF35	CYB5R1	IFRD1	GPAA1	TTC21B	ABCC5	PARM1	ABCD4	NT5C2	SMC5	MRPL54	DPM1	PANK2	CGGBP1	SCFD2	TRERF1	UBXN2B	ZSWIM7	ZNF429	ZDBF2	CALR	C12ORF43	TRAPPC11	ZZZ3	UQCC3	SLC4A1AP	C16ORF87	NUBPL	CCDC102B	SRP68	SYNRG	TBCC	USE1	C5ORF42	FRRS1L	MTERF1	ELMOD1	BEND6	SGPL1	GPRASP2	MAP1A	KIAA1429	CNTNAP4	RTN1	THYN1	COPZ1	CCZ1B	TRIP12	KIF9	DNAJC7	HSPA4L	TBC1D9B	MARK4	RP11-382A20.3	EID2B	LDLRAD4	TBC1D1	KATNB1	THOC2	INVS	PARP8	SDC3	CCDC64	FGFR1OP2	ATF6	MRPL24	ACAA1	NEDD9	PPP1R12B	FBXO3	TUBGCP2	XPR1	ATG2B	OFD1	UBL5	CDC37L1	AGPAT4	MFN2	PTPRJ	DMXL2	ZFP90	STAU2	PAN3	WDR33	CHIC1	CNST	FAM193A	KIAA1109	NFE2L2	C2CD2L	SNAPC3	ECSIT	ANKRD33B	ISPD	CCDC57	ARHGDIG	VTI1B	ANKS3	SNRPB	PPP2CB	ZNF451	IGSF10	MRPS12	EFR3A	C16ORF62	COL26A1	NUBP1	EPC1	BCL2L13	PRPF38B	ZNF75A	GNPAT	RPGRIP1L	MRPS33	ANAPC7	CREBBP	COL24A1	SLC38A9	NABP2	AVL9	SGCE	FYN	ATAD1	MFAP3	YARS2	OTUD3	TSN	ANKRD46	TPD52	DHX30	C1ORF123	IAH1	KIAA1191	ZFAND2A	OOEP	RAB3C	RHOBTB2	CHPT1	TMCC1	TM2D1	GNL3	INA	BDH1	UGGT1	C16ORF13	EIF2B5	CTNNBL1	C2CD2	GOLGA7	MTMR2	TBC1D22A	C8ORF34	UBA1	MZF1	CTSF	POLR1D	COG6	NELFCD	PPP2R2D	CNNM1	ATP9B	PTCHD4	C2CD5	EIF2B1	PLPPR5	OSBPL3	ANKFY1	GGCT	KIAA0232	ERLEC1	RBM5	AVPI1	ARNTL	ATG12	C21ORF2	EFCAB7	TRAPPC8	SLC38A6	ETV6	RIC8B	TBCD	IFNGR2	EXOSC1	SIPA1L2	C20ORF27	GLS	SEC31A	SIRT5	FBXO34	SUGT1	STAT3	DPY19L2	ADAM9	GALK2	NSD1	SNW1	PEPD	GOSR1	TMX3	CELSR2	ZADH2	RUFY2	ZFHX2	SLK	ZNF790	NSUN2	NAT8L	MAP3K7	B4GALT6	C9ORF72	PLAA	PITRM1	OST4	LRBA	ZNF160	CWC27	RAB27B	TCF7L2	NAA50	GSTM3	KRBOX4	UQCRC1	FBXW11	FLYWCH2	UNC45A	ARIH2	ACAP2	FRS2	LDAH	AQR	HLA-DRB1	RSRC1	PRPF6	AAMP	EZH1	GFRA2	CDKN2AIPNL	CDYL2	EFNB2	MLLT4	GATB	UBE2G2	TRAF3IP1	TBC1D15	NEK1	RPL38	EMC2	PDZD11	CCDC184	C1ORF21	RALA	AMMECR1	TRUB2	EP400	KIF3B	SRGAP2	SEC24B	WDR12	ZNF638	ZBTB18	PPP2R5B	ABLIM2	KPNA4	RAB33A	TMEM184B	NSMCE2	NUPL2	CNTN6	ZNF749	ADAM23	DEPDC5	KIF5B	SS18L2	TMOD3	PTPRB	TIMM9	NOSIP	ACAT2	NAA15	B3GALNT2	DENND3	NUP107	KCMF1	KLHL29	ADGRL3	B3GAT3	GIPC1	CD46	AKR1E2	ATP5S	PPP3CA	OXSR1	PIGP	ITGA3	TMEM246	RILPL1	TMEM33	SRSF3	LRRC49	PPID	EPG5	PRRT1	EXOC7	BRINP2	SNAI3	CSGALNACT1	JAZF1	CDK17	AGBL5	IREB2	PDPR	DLGAP4	KARS	KLF12	FAF2	SREK1IP1	PIGU	CCDC6	STRA13	ALKBH4	SEPT3	SMAP2	SEC23A	OPHN1	LARP6	CRELD1	YTHDC2	OXNAD1	PPP2R5E	TTYH1	BANP	RPL26L1	ATXN3	SLC20A2	CYB5D2	NBPF11	PTPN4	CAPS2	OSGEP	TCERG1	GLO1	PTPN12	PDCD5	KIAA0586	SRPR	GTF2F1	DCTN4	SRP54	RBM6	CHFR	RWDD1	TMEM60	PTRHD1	CDK5RAP1	CSNK1E	ZNF532	MAP3K9	USP31	MYEF2	TTC7B	PIANP	TTC13	ARMC2	MOCS2	FAM184A	HPS4	RHOA	PLPP1	PDZD7	SERBP1	CAB39L	ARL15	YTHDF2	METTL3	PPP2R2C	FAM229B	IQSEC3	TSTD2	ZNF493	BRIX1	SMAD1	SON	SNAP23	C14ORF1	POLK	PHB2	MRFAP1L1	WWP1	L2HGDH	ANAPC1	CCDC124	ATP2B4	ENC1	RNF157	ZNF83	ARID4B	FARP1	GULP1	AKTIP	ECHDC2	RPL37	GSK3A	ARHGAP20	PALM2-AKAP2	HLTF	EHMT1	ZNF552	NUCB1	RASA2	CNBP	C2ORF74	UGGT2	PDP2	GOLGB1	DAD1	LGR4	RICTOR	PIGL	ADK	SNX4	VPS13D	MRPS10	KLHL23	SRSF8	TTC14	LUC7L	EIF3E	QTRT1	C20ORF24	CDK5	ZNF398	CNOT6L	FER	MAP7D1	SLC44A5	CDH4	PNPT1	CWC22	TOPBP1	ZSWIM5	RSL1D1	HNRNPA0	RBM8A	SAE1	PPM1A	WDR19	CNIH3	MRPS18B	ECHDC1	RPL36	AFF4	FBXL16	CISD2	ACLY	RIMBP2	CCBL2	BCL2L1	PRKCI	TM7SF2	SOS2	CARD19	ENTPD3	MT3	CEP83	NPAS3	DDX25	TMEM14C	CENPP	GPC6	BTRC	DHRS7	REEP1	RPUSD3	TMEM131	YTHDC1	CHD2	MRTO4	UNC80	PPP2R2A	RIMKLA	ENOPH1	XPA	NT5C3B	PPIL4	KHDC1	PUM3	PLA2G16	PIH1D1	RNF38	UBE2J1	CLVS2	ATAD2	SNX6	SPPL2A	DGKE	C1ORF35	PTRH2	SUPT7L	ATXN7L1	GFPT2	TMEM50B	FIBP	ARL1	CEP170	MRPL9	ADRM1	WARS	UCHL5	RHOT1	SAFB2	THOC1	ARL13B	DNAJB14	RCOR3	RMDN3	ZNF213	KIF1B	ATL2	GLRX3	SLC4A4	TYW3	AK6	TMEM55A	SDF2	SLC25A46	CEP350	ATP5EP2	ARL4C	SAP30BP	WBP11	GBF1	RIMS3	ST7	RALGAPA2	STXBP5L	SLC17A5	RSPO2	TXNDC16	CEP128	C11ORF87	RITA1	SNTG1	DDAH1	NCKIPSD	NTPCR	CDK6	VPS13C	ELMOD3	MYOM2	NIF3L1	SLAIN1	PTDSS1	AHCTF1	PSMF1	RBBP6	DDIT3	MPRIP	BAZ1B	TMED4	SACM1L	ALG14	TRPM3	NDUFAF1	XPC	NUP153	GOLGA1	TOMM40	ASH2L	PEX3	RNF19A	BCL7A	MRPL21	EPB41L5	FOXK2	GCLC	SACS	NT5DC1	SENP6	CIAPIN1	FGF9	MTMR3	DAZAP2	ATG101	LGMN	HMGCR	LPCAT3	NWD2	KAT5	NCBP2	RGP1	RHBDL2	FBXO28	CWC25	POGZ	STX3	TTLL5	NUDT4	PRCP	ADCY1	RPL18A	PAFAH1B3	CTXN3	PKM	ENAH	TAOK3	C1ORF27	RABL2A	GDE1	CARS	TEAD1	COQ9	UIMC1	FAM169A	RBAK-RBAKDN	SNRNP35	RCHY1	ZNF260	DNTTIP1	C2ORF69	IQCJ-SCHIP1	SMARCC1	TARSL2	CYB5R3	METTL14	CTR9	ERICH3	ICE2	C4ORF27	WASF3	HNRNPH3	EIF3L	STT3B	PRB2	EXOSC4	CWF19L1	PLEKHJ1	EYA3	NDUFAF6	TYW1B	TRIM13	PLAGL1	TRIM16	LINC00116	TATDN1	HDDC3	KLHL8	TRAPPC12	XPO7	MICU3	PTPRE	RNF5	COPS3	HERC6	MPP6	FAM101A	NRG2	EDRF1	EXOC4	ENDOD1	ALG13	MIPEP	DDX6	ZDHHC21	LRRC47	ETS2	TMEM199	RAB22A	SPATA33	PPIL3	GMPR2	NUB1	BCO2	PRPF40B	SYT17	TMEM117	EFCAB6	ASXL2	FBXO33	UBQLN2	EPB41L1	KRR1	PIAS1	ANKRD34A	IPO11	PSMA3	ZNF148	HM13	PSMD5	MAPRE2	KDM6A	BSN	PPP4R3A	CASD1	SORL1	TMEM2	TIAM2	TANK	CCBL1	FSD1L	GGA3	POLE2	RAB5B	BRD2	BACE1	APPL1	ACOT8	KCNK1	CREM	BMPR1A	ARNT2	WDR48	GALNT2	EVI5	UHRF1BP1L	SCARB2	SRA1	MTX1	SPRYD7	WDR41	AKIP1	ABLIM1	LAMP2	LIN52	RNF213	OS9	RNF167	SMYD2	USP49	NAT9	CARNMT1	ERBB2IP	FBXO11	NPTX2	MFN1	BRD8	CHST1	ERO1B	NCOA6	GSS	PID1	FBXO25	B4GALNT1	MFAP1	ATP5I	AUH	SF3B1	PCDH19	TAF1	SERINC3	RNF126	CTNNA1	REV1	MEIS3	ORC5	NUDT9	C12ORF45	USP10	TRAF3	IFT88	TMEM243	CRYL1	SEMA6D	MARCKSL1	AGL	MAN2A2	MRS2	FAM175B	RNF150	KPNA5	KCNB1	PPM1L	CFAP61	EML1	TMEM11	DHX15	RDX	TIMM10	FCHO2	ERCC8	ZFYVE16	ERCC4	ADD3	LRP6	BRD3	SLC9A6	CDC42SE2	MORC3	AKAP13	ZDHHC2	UBE2O	FAM172A	BRAF	PSMC3	PHF21A	DNAJA4	FAM120AOS	SH3GLB1	NAT10	DCP1A	FASTKD2	CALU	BET1	NAALADL2	CST3	DHRS4L2	FAM228B	ESF1	PHACTR4	PRKAG2	UBE2G1	TACC2	ABHD18	VPS54	MCUR1	CA1	RNFT2	EMC10	TRIM36	KLC2	DNAH9	ERGIC1	SURF6	SF3B3	CORO1A	MFHAS1	ADCY2	RAP1GAP2	CEP19	SPCS3	DNAJC17	MIA3	CTTNBP2	AKIRIN1	IRF3	CXORF38	ARPP19	SLC7A6	C14ORF159	STARD3NL	WDR17	TMEM245	PIGX	ELOVL6	ZNF622	COA6	ARL4D	BBX	CPSF6	SBDS	TTC7A	ATP2B2	PURB	TFDP2	GPLD1	TMEM55B	FBXL13	COL5A2	ATG14	TNR	BTBD7	USP45	MRPS31	C1ORF216	ABHD6	LCOR	AACS	ERC1	SNX24	NT5C3A	CMC1	METTL6	MAT2B	WDR45	AIP	SRSF2	OGDHL	MADCAM1	RUNDC3A	RBBP7	MRAP2	DNAJC11	CTBP2	AKR1A1	CCKBR	CTNNAL1	KIAA0556	PCNX	BBS2	ZNF800	DNAJC16	SERPINE2	ZNF236	ACBD6	STAT1	UGCG	TENM4	ALMS1	NFATC2IP	RFX4	PDSS2	STIP1	PDXK	SEPT6	ELAVL2	BRI3	CLDN11	NMRAL1	CEP41	TRMT11	COX19	PAFAH1B2	SMARCB1	ALDH2	PLS3	RIPK1	ZNF529	ZC3H14	NUDT2	POLR2C	GLS2	SPDYE1	CLPP	PRR7	LGI4	CNOT2	YAF2	MCCC2	TFPT	CNIH1	CACNB1	ABHD12	KCNJ6	ACAD9	ADAM22	HLA-DQB1	GK	SIMC1	SNUPN	PLA2G4A	CHMP2B	GORASP2	ACACA	ZNF804B	NUP93	KDM3B	RPS6KA6	TNIK	ASTN2	QRSL1	FRG1	ERCC3	HIPK4	CENPV	MYO1D	DECR1	CDC5L	AKAP5	TAF1D	HDHD3	ATMIN	SOS1	ATP5SL	TOR1AIP2	USP36	TXNDC11	CDK5RAP2	RABIF	SRSF4	RCC1	PDS5B	HELZ	CA5B	C2ORF88	FRMD4A	CRY2	SMIM13	MBTPS1	ATP11A	PARK2	GLCE	ST3GAL6	IFT20	FAM20B	AP1S2	TBC1D32	VIMP	ABCF1	HDHD2	AIMP1	PIGK	NDST3	SNTB2	GPR107	STRADB	URI1	ATAD2B	TCAIM	TIMMDC1	TMEM135	ARSG	TSFM	BHLHE40	HS6ST1	CPT1C	MTHFD1L	B9D1	DHRS7B	CDR2	PPWD1	AP4S1	PSMD11	UNC13C	KIAA2026	DHX57	GPR89A	NALCN	TUBGCP4	TOMM20	NOL4	SRFBP1	PIKFYVE	KATNAL1	HIBCH	RIOK3	C2CD3	B4GALT5	CHD1L	SLC22A23	ILK	SGSM2	HERC2	SLC3A2	NUDCD3	DIRC3	DNASE1	NEBL	ZNF766	CSNK1D	SLC37A3	KIF1A	UBXN7	WDR7	CAPN7	KIAA0753	C9ORF129	ARMC1	NRBP1	RP4-777O23.3	ODF2	ZBTB8OS	QPCT	GLB1	BEGAIN	DENND5A	PTRH1	CHST12	TRNT1	KANSL1L	WDFY2	RLIM	RFXAP	ELP3	VPS4B	NUDT16	USP43	SAFB	KIAA1324	SHISA4	SLC7A6OS	ARL16	EPHA5	MARS	GNS	HIPK3	DZANK1	LRRK2	DIAPH1	PALLD	TMEM155	CYTH3	IL1RAP	FAM171A1	UBE3C	MOK	PDE1C	OPRM1	TMEM242	PHKG2	MTX3	STRBP	PPP1R3F	NPHP4	RNASEH2B	TMEM260	GRAMD1B	SAR1B	USP42	MAGI2	VGF	DNAJC10	TOLLIP	NTNG1	NCOR1	RB1CC1	STYK1	PXK	PRPS2	ZNFX1	KLF9	ZNF770	KAZN	HIVEP3	CTSB	WDR75	UBN2	C1GALT1	ZNF32	TCTN3	USP8	ASCC1	DBI	TTC39C	CDKL2	UBE2D4	CHD9	CBX7	GNG2	EIF3D	TRMT61B	SVBP	FBXL5	DENND1B	DPF1	UNC13B	ZFC3H1	KRT17	TFB1M	NR2C1	NDUFAF7	CMTM4	OSBPL10	HDAC2	ZNF791	NUAK1	PAPOLA	GFM2	ZCCHC6	FAM78B	SLC8A2	POLR1A	CNR1	SRSF9	FH	CFAP20	MIEF1	MAPK6	HADHA	PEAK1	TMEM167A	SLC1A2	ASB8	SETD3	TNKS	RAD23A	TBC1D30	GPT2	MORN4	XIAP	GLUD1	DENND5B	RAD51C	SMIM8	C14ORF119	SSR3	RND1	SART3	HDAC4	ZC3H7A	INPP5B	KIAA0922	TMF1	PPP1R13B	LMAN2	ANKRD37	ZNF292	FBXO42	PTPN13	PNMA3	VBP1	TMEM35	GMPS	FN3KRP	MED17	RMDN2	CHAC2	HNRNPK	FZD3	XRN1	MBTD1	ALKBH5	LRSAM1	RBM25	NFU1	LRRC6	FKTN	TIMM50	POLD3	DUSP14	SLC1A4	NKIRAS1	SUGP2	PRELID2	NCOA4	MRPS18A	SRD5A1	FGFR1OP	ERP44	SNRPN	BRINP1	DSCR3	NIPBL	NME7	DEXI	WDR59	ZNF708	UBE3B	TRRAP	GTF2A1	NCKAP1	FRMPD2	ABCB9	STK24	C12ORF73	RAB11B	SCMH1	PLEKHA6	EPB41L4B	RANBP6	TBC1D23	EBAG9	CTDSPL	CCDC28A	PCBP1	PRPF31	GRIK4	RPA2	CLEC2L	EXOSC10	CTNND1	PRIMPOL	BCCIP	CRLS1	IQCB1	HAT1	PPP4R3B	TPR	SEC11A	COPS2	DSCAML1	RALGPS2	SF3A3	WIPF3	ITFG2	URM1	CLIP4	KCNK4	AP4M1	MCM3AP	RMND5A	PKN2	FEM1B	MAPK8	ST6GALNAC3	GAMT	HECTD2	CCNL2	HIBADH	EML4	CPNE4	BMPR2	ALDH5A1	DNAH6	PEX14	SMAP1	AMY2B	RAB21	JKAMP	DNMT3A	KCND3	KCNJ9	DENND6B	RNF41	PCSK6	DEK	DCAF5	JOSD2	FAM185A	SFPQ	TLK2	PCID2	METTL21A	BRCC3	ST3GAL1	ZNHIT6	NCOA3	RNF8	ZNF717	COIL	CEMIP	ERBB4	CHD8	TMEM266	CREBL2	RAD21	MCPH1	SPG21	SPTLC2	CCSAP	ANKRD44	TDRD9	VPS26B	MIS18BP1	RGL1	ENPP5	MS4A13	TEX2	CACNG3	GOLGA2	TEX264	ZNF76	STX18	CHP1	GRIK1	ARRB2	GTF2H1	THUMPD1	SEC22A	GABRG3	RIF1	CCDC171	CTSL	INAFM1	SLC39A9	OGDH	ZMYM5	ETV1	FRMD6	GRM3	CCDC138	OCIAD2	VKORC1L1	AP3B1	ETNK1	PCCB	VPS13B	STK38	MTRF1L	LYPLAL1	NR4A1	AGO1	PSPC1	HLF	CEP78	ZNF189	ATP9A	SLC12A8	ICE1	STRN	ANKS6	CIB1	INO80	U2SURP	ZBTB46	GPCPD1	HEXB	ROCK2	NTMT1	RAP1B	PRKAR2A	NIPA1	CSE1L	LRRC40	RHEBL1	SLC25A13	ENTPD4	FAHD2A	ITFG1	XYLB	WDPCP	PHIP	DIAPH2	TRMT13	FADS3	PRMT7	GFOD2	ANKLE2	SEPT8	BZW2	HLCS	SLC35E3	CDON	SAR1A	DHCR24	ZNF704	FAM102B	ZNF512	CUTC	RUVBL2	TXNDC9	HSF4	RSBN1	MPPED1	CCDC53	TIMM23	C15ORF61	HDAC3	STYXL1	GCAT	SEC11C	TMEM41B	ZMYM2	PHLPP1	IQCG	RGS7BP	CFL2	TMEM126A	PROSC	SLC25A16	UBAP1	HECTD4	LNPEP	BRWD3	MCTS1	CDHR3	GTF2B	LEPROTL1	IMMP1L	IPO7	DBT	GNG7	MAN1A2	PPIP5K2	SEC13	SEC14L5	ZNF718	BLCAP	POP5	TECPR2	SMIM10L1	PTPRR	MED28	ARHGAP5	ARHGEF4	SQLE	CBX3	CLPX	IQCH	PTPRM	IFNAR1	ZXDC	AGPAT5	STRN3	PIP5K1B	RNF145	ATXN7	YIPF5	CAMK2D	KAT6B	CBX1	NRBP2	TAF13	C11ORF73	STK25	AAK1	LRRC37B	RNF220	METTL8	SAC3D1	ZNF786	MPHOSPH8	PIGG	MFSD4	DPH1	PTPN5	HACD2	SC5D	TMCO1	UQCC2	ARAP2	IRAK1BP1	LACE1	ALKBH7	RPS17	HIC2	MRPS15	IVD	MYH9	LAMP1	NUP214	DTWD1	TRIM24	ZBTB4	OBSL1	CCNT1	CBX5	ASXL1	PRPSAP1	GABRA3	BCL2L14	TMCO3	AASDH	ATF7IP2	RPTOR	C6ORF106	DLGAP2	YPEL3	CTB-55O6.8	NSRP1	MAN1C1	SHANK2	CORO6	KIAA0825	GUCY1A3	RUSC1	CCDC148	VPS13A	YWHAE	KIF17	PIK3CB	SLC27A4	TNRC6A	CREB3	ATIC	LNX1	BMPER	UHRF2	ZNF623	OGFR	NAA25	CPEB1	ACVR2A	ST5	ZNF846	HTATIP2	KCNC4	UBE2E1	AK3	GSTO2	IQCK	EML2	JADE2	SMAD3	RPS12	WDR73	BCO1	SETD2	TUBGCP5	SCLT1	FAM69A	TSPYL2	TIMM23B	FMR1	SH3RF3	RPS28	MAD1L1	SMG1	CHKA	AGAP6	ZCCHC10	SETDB1	SIRT3	DDX3X	DUOX1	ACTR3	SEC23B	RANBP10	TAF2	HPCAL4	NOLC1	LRP2BP	ZNF184	PRR3	CHST15	CITED2	PGS1	SLC6A15	CCDC47	PPIH	CSPP1	PCDH8	NAV1	MGAT5B	HKR1	PABPC1	CPNE5	HPCAL1	RNF114	EPC2	ALG8	PIGN	ZNF33A	SRRM2	FAM168B	BAZ2B	INADL	FAM135B	RNF168	ST8SIA1	MBD2	SLC35C2	BICD1	CDH9	CDKL3	AKAP10	LGI3	PVRL3	VTA1	SLC8A3	POMGNT2	POLE3	MCHR2	TTF2	SSTR2	L3MBTL2	JUNB	L3MBTL4	TMED2	LYST	NEO1	KIF16B	LAS1L	HIATL2	ZRANB1	MRPL16	SLC44A1	NBPF19	CRK	TRPC4AP	NKRF	ZNF329	TUBGCP3	GSPT1	TBC1D9	ARFIP1	DTX3	ZNF333	PIR	POU2F2	CTXN1	DDX42	FAM200A	DDX21	LHFPL4	TMEM179B	NR1H2	REV3L	DDX3Y	CAPN1	CCDC92	GLE1	DBF4B	MPZL1	GSTCD	STK38L	ZDHHC20	JAM3	COQ10B	PUS7	RP11-637O19.3	PACSIN2	FUNDC2	BUB3	ST6GAL2	ELL2	REEP3	XPNPEP1	SEMA4D	ANKRD7	KSR2	MTMR6	LSM6	TTC37	DOHH	SPTSSB	NAGK	MXI1	TLE4	SYNJ2	NRBF2	ZNF12	GPR89B	MAST1	TMEM107	POC1B	MMP24	CCDC43	DNAJC13	SPG20	ZSWIM6	TBL1XR1	FBXW7	CREB1	TTC17	RP11-195F19.5	ZNF583	STAMBPL1	NCEH1	PACRGL	GK5	ETF1	COPRS	SLC25A14	CUL2	RARS2	GOLPH3	MRPL47	GRAMD1C	TMED10	NTHL1	CEP89	PRPF40A	NANS	SEC24A	RAPGEF5	PPFIA4	AKAP11	ZNF397	MRPL50	ZNF138	JAK2	IGSF11	SMIM19	ANKRD42	GSTT2B	ZUFSP	IGIP	IDH3G	KIAA1586	ZNF562	FBXO9	TMEM106B	APOOL	MCF2L	STAMBP	MRPL45	SNX19	EBP	UTP11L	STAM	YTHDF3	DTWD2	HHIP	HECW2	KDM5D	CNPY3	LYRM1	LEPR	NSA2	KITLG	MPLKIP	MTM1	LSAMP	DNAJC3	PARP2	CINP	RNF180	EFTUD2	FBXW4	ARHGEF10	KIAA0907	M6PR	UFM1	NR6A1	SUMO2	ERCC6L2	UNC50	TAF4B	PPP1R3E	HNRNPU	BACH2	MRPL23	GABRA2	RHD	KIAA0196	XBP1	PGM1	AZIN2	SUSD5	FAM161A	L1CAM	RCL1	SLC2A3	IFI27L2	XRN2	SCO2	DOK5	NPAS4	ELK4	FAM133A	VCL	EXOC3	HES4	ZNF24	PAICS	MBIP	MSMO1	DNAJC2	CASC3	PNKP	INPP5A	MYO1E	CENPT	CELF2	ZFAND2B	TMED8	ATM	HSPB3	DNAJC6	RARRES1	PEA15	MPP5	MANBA	SEC61G	LMF1	SLC38A11	TPP2	HIF1A	PWWP2A	CEP126	PPP1R14C	ME1	SYBU	SIRT2	KDM4B	KLHDC1	PHC2	C11ORF80	SCRG1	XPO6	CX3CL1	RBMX2	SLC36A4	ZNF782	EIF4ENIF1	GAB2	GART	KLHL24	SLC12A6	CEP68	MTERF2	USP39	OGFOD1	NFKBIA	CLYBL	PPIL6	PICK1	RFC1	ERCC1	SYT4	OGG1	CDKAL1	ZNF224	USP25	SHPRH	HSF2	PARVB	HPS5	PAPOLG	SFT2D1	HEY1	APOL2	ADAM10	SRGAP2C	EXTL3	ZNF365	KPNA2	GADD45A	FAM184B	ZNF382	STXBP3	SHISA6	ITPA	OTUD5	PRKD1	QRICH1	PIK3R4	WDR44	DNAJC5G	C1ORF50	MSI2	FOXO3	GPR135	DARS	NEIL2	TMUB2	CEP104	MRPL2	SDHAF3	CYB561D1	CNOT1	SNRNP40	TBC1D12	C12ORF4	GBA2	SEPT4	IFT81	VGLL4	TSC2	WDR27	SNRPD3	BCAT1	PIK3CA	HDAC8	FAM189A1	ARFGAP3	TNFRSF21	UBA52	FDX1	SLC16A7	FAN1	CSGALNACT2	TM2D2	KCNMB4	DNER	HIST3H2A	PTPRA	ANKRD17	YPEL5	TIMM21	GAS8	F12	ATP6V0A1	ELAVL4	CHD1	AGO2	CTC-490E21.12	HIST1H4C	ZNF169	RBFOX2	SH2B1	GTDC1	TM9SF2	OXA1L	SCN8A	SUPT16H	ZNF780B	PRR16	PEX10	IMPAD1	NEU1	ZMYND11	SHFM1	NIPSNAP3B	PRTFDC1	FRA10AC1	VTI1A	PITPNC1	EPHA3	NOP58	TANGO2	RAC3	RUBCN	MAP3K3	HCFC2	PSME3	RBM23	ZCCHC2	DENND6A	REXO2	ABR	MYO5A	COQ7	RCN1	TIGAR	C1ORF159	CDKN2D	DMKN	TMTC2	RNF169	ZNF667	EGR3	YPEL4	CDC73	MAP7	CCDC30	EPHB2	ABCF2	ZDHHC3	NUP50	SLC20A1	SAP130	ZCCHC9	PCNXL2	RALY	CAMKV	COG2	TAF6	NDRG1	PTPRF	UBAC1	FBN1	METTL16	RAB10	RUNDC3B	ACP2	XPNPEP3	GMFB	C3ORF58	RBMX	RPP25L	RBM33	GS1-114I9.3	SPATA6L	THUMPD2	ORAOV1	NSMCE1	MTA3	COBL	TIAM1	RAP2A	ZNF608	DDOST	TADA2A	RASL11B	GSAP	TMEM196	EIF4E2	ZNF771	PACS1	LRRC37A2	CRTAC1	DIP2A	PSTK	POLN	NR2C2	BMS1	LONP1	PPARGC1B	MAZ	ADIPOR1	ATXN2	USP54	FTO	TPBG	RYK	TTC26	EBPL	CEP85L	GNPDA1	PMEPA1	STX5	PDE6D	RHBDD2	ALDH3A2	MVB12B	FANCL	ADD2	LUC7L2	TTC27	NMRK1	PDS5A	TAMM41	PPIE	TBC1D4	BCAS4	METTL5	TSGA10	RP11-613M10.9	HDAC9	RPF2	POU2F1	C5ORF28	C17ORF97	AEBP2	BCL7B	SLC11A2	WTAP	TPST2	PSRC1	CNIH4	PCGF3	ZNF7	UBAP1L	TUB	IQCE	TRIQK	SEH1L	FAM168A	ZSCAN5A	UBP1	SPIN1	RAB11FIP2	ZNF430	HAUS2	EPN1	WWC2	DCUN1D5	EAF2	OTOGL	COQ3	SAMD4A	SNF8	MRRF	RUFY3	CALM2	DPH6	PRSS3	KIAA0430	KHDRBS2	KIAA1324L	MTURN	SMURF1	OSTM1	PRCC	MEGF9	PMVK	DNAJC9	ADAM19	COA5	KAT6A	PTPN9	RP5-972B16.2	TTC5	LARP4	KCNH5	CCP110	ASCC3	SRSF12	SUZ12	RPN1	RPF1	CAND2	GLT1D1	C15ORF41	ATP2B3	MTSS1	LRCH1	CBFA2T2	ARCN1	KXD1	DYSF	RP11-219A15.1	EFCAB2	AP1G1	DYNC2H1	APH1B	SENP7	RRP12	USP34	KIAA1328	TRIM27	CHID1	FCHSD2	BAG1	CLK4	SLC1A1	SORCS2	IFT52	FIGN	USP16	SLC41A3	LY6H	NDUFAF5	RGS12	SLC9A9	C12ORF40	UBAP2	DCLRE1C	RAVER2	EPT1	SSR4	ZNF675	WDR26	FAM222B	PSMG2	RALB	CRYBG3	CEP162	CTTNBP2NL	FUCA2	CLSTN1	ITGAE	CEP112	AZI2	AGAP4	ANAPC13	ABHD2	G2E3	SUPT6H	ZNF146	AP2A2	BCKDK	SCYL2	TCTA	BRD4	DCBLD2	UNC79	NPM3	ESYT1	WDR25	MMAB	TRIT1	RAB37	SKIL	WAPL	ZNF568	CMPK1	DACH2	MGAT4A	CDIP1	KLF6	OTUD4	SPICE1	KCTD2	SLC30A3	DPY19L1	SLC25A44	SLC25A32	KIAA1147	TRAPPC2L	ASRGL1	COPB1	NRP1	TSSC4	RNF14	IGSF9B	EP300	PAK7	RSAD1	CHCHD7	LRRC20	DYNC1I2	RP11-231C18.3	UBFD1	SMC3	NAF1	CD164	PRSS23	RP11-697E2.12	ACOX3	UCHL3	VPS37B	CLHC1	KLHL3	LAMTOR3	RHBDL3	ZNF251	GALNT8	SCRN2	SRGAP2B	PAQR8	EPHA4	SLC6A17	NEDD4L	VAMP4	MOB4	TADA3	BAG5	KIAA1033	RBM42	CCDC7	TMEM87B	GLCCI1	FLNB	DCAF16	AFF1	NVL	TSEN54	SREBF2	SMARCAD1	DESI1	VRK3	HIF1AN	GRB14	DYNC1I1	HERC3	BRD9	NCR3LG1	RTN4IP1	TAF3	WDR13	PPP4R4	CROT	XKR6	STX17	ZFYVE27	ZFAND3	NDFIP2	CPQ	LYPLA1	PCGF6	FGGY	TMEM132B	CHIC2	DHX35	MIPOL1	CSNK1G3	MZT1	BAX	PAF1	ABCA3	FAM227B	MCU	GSPT2	CDK18	C6ORF48	STPG1	ANKH	ELP6	FAF1	GSTM4	SDR39U1	RPL12	NYAP1	PSIP1	PRKRIP1	ZNF407	MSRB3	HS3ST5	DHRSX	FAM104A	MRPL48	TTI1	FAM174B	HYOU1	NGDN	C16ORF91	CAMKMT	GPANK1	PSMB4	POP1	EPB41	P4HA1	DDI2	RRN3	ASNSD1	SUSD4	GOLGA8B	MRPL46	ALAD	IFFO1	POLR3F	VRK1	RDH13	PMS2	RAP1GAP	HHAT	PRICKLE2	CHL1	ARID1A	ITPR2	THAP7	HTR4	ARFIP2	RC3H2	KLHL18	RC3H1	TOR1B	C5ORF15	KCTD13	YPEL2	AATF	TESK2	PPP6R2	LIFR	FBXO22	CSNK2A2	ANKRD52	IMMP2L	CERS4	TMTC1	LSM11	CAPNS1	TRHDE	ZFAND6	AKIRIN2	C17ORF51	RDH14	ZSCAN23	PI4KA	LARP1B	FAM156A	EIF2A	SRPRB	HECA	SLC23A2	RMDN1	STAM2	UBAP2L	SDHAF1	CBX6	HYLS1	LRRC9	HINFP	TPM4	PSMD13	STOX2	SOX15	COMMD10	SGPP2	COMMD9	IFNAR2	C2ORF47	CIRH1A	OCA2	MTMR1	ZNF438	ANAPC4	SASH1	HMGA1	ZNF652	ESCO1	PIGF	CDH8	SYNM	TENM2	PDE1B	KCTD20	CEP295	MRPL42	MMD	ATF7IP	PTEN	MXD1	NAAA	TGFB1	ILF3	PDZD8	SLC25A53	FAM227A	STK3	CLINT1	C19ORF25	CDYL	TBC1D7	RCOR1	ABHD8	PACRG	LYPD8	TMEM41A	RCAN1	JAM2	YIPF4	SLC38A2	SMARCA1	TMEM203	SH3RF1	C11ORF74	CPNE3	DNAJC27	SLC9A7	UBALD1	AGPAT1	RYR3	ZNF439	TBC1D14	WDR46	MMS19	AKR7A2	ATP8B4	RIC8A	DIDO1	DIXDC1	UTP6	CFAP43	KDM1B	PPP1CC	SYNDIG1	NEFH	LRRN3	FAM84A	NEURL1	ZNF680	C9ORF91	PCYT2	AP1B1	SLC27A5	SEC16A	MCRS1	EXOSC5	TMEM181	YTHDF1	ATP2C1	BLMH	ATXN2L	NONO	AAMDC	INTS6	DIS3	PPP1R9A	NOVA2	GPD1L	ZNF277	SYT9	STK32C	PDE6B	ADAMTS3	GYG1	CREBZF	GDAP1	GLG1	WFDC1	TMEM254	PGRMC2	PPP2R3A	PELI3	AREL1	SERHL2	GNPTG	PELP1	GOLM1	FNTA	AGPS	PLGLB1	MED8	NPIPA8	BTBD8	ADCK1	UTP18	SYNGAP1	WDR35	NKAP	NCK2	UBN1	SLX4IP	NUP98	IL12RB2	RGS17	MKNK1	STRIP1	UTP3	PSMD6	TBC1D31	TDP2	ZNF226	FBXL4	UBE2K	FAM45A	TXK	SGK223	PPP4R1	PHACTR2	NUDT21	ZNF586	USP7	FAM213B	BAD	CREBRF	RABL2B	COPS7B	CRELD2	TIAL1	BTBD1	ARL10	SPHK2	UST	KIAA1549L	TUBE1	ING5	SLC2A6	ZFP82	MANF	PCDH11Y	MEGF8	NSUN3	SMG6	TMEM116	SLC35F5	ZNF420	FKBP15	C15ORF57	DCBLD1	SNX17	JMY	UPP2	NARS2	CALB1	CAMSAP2	FBXW8	ARHGAP12	GLB1L3	LAMC1	KIAA1462	BIN3	MAT2A	NOXA1	TBP	FAM58A	ZNF793	FLRT3	VPS26A	SPAG16	CBL	SNAP29	ZFYVE28	DPM3	IFT27	CDC42BPB	GNAI3	FSIP1	SGCD	ULK3	TMEM168	KCNN3	MED24	JAGN1	CHPF	SLF2	LEO1	ABTB1	C3ORF38	RING1	BLOC1S4	CCDC146	TYRO3	LSM8	KCNF1	SAMM50	MFSD8	DPAGT1	EHBP1	CYB5R4	FLOT2	PPP2R5C	COMMD6	RBM48	ITM2A	CACNG7	IST1	CARS2	CREG1	BRWD1	SYT11	UBE2A	TMEM161A	ABL1	TAZ	RAB28	THUMPD3	KDM4A	FN1	CCDC149	CACHD1	SIRT6	AMZ2	CEP164	FAM208A	PKNOX1	MRPL13	SLC7A1	RALGDS	VSIG10	FBXO32	KBTBD6	ZHX3	SYMPK	FAM13A	KCNT1	ZDHHC6	ZNRF3	CTCF	CRADD	FAM118B	ANKRA2	ACTR1A	ARHGAP17	ZNRF1	ATP13A3	MMP23B	KIAA0141	OSBPL2	CDH11	WDR43	PER3	FAM110B	SLC39A6	APBB3	FBLN7	SLC30A7	TAF9B	AKAP8	CDK11B	COL16A1	RBKS	RAE1	UEVLD	RPS26	HEATR1	PPIL2	GPR63	GGH	IGFBP6	SRPK2	SPECC1	EIF3G	SLAIN2	PAPD7	UBE2T	COX15	NR1H3	LRP11	FN3K	PLEKHG1	TSR1	HMGN5	STX4	RAD1	SNRPG	METTL22	TSHZ1	SLC39A14	SUCO	PRKAB2	C9ORF85	RNF141	BAG4	PTPN3	CDC42EP3	KANSL3	LASP1	CHUK	ZFAND1	WDR36	SLC22A18	AES	GRM5	C1ORF228	FAM234B	PEX1	RRM1	CLASP1	NTRK2	DCTPP1	CPOX	UBE2D1	ELMO2	RPRD1B	KBTBD12	UBE2L6	NFKBIL1	KLHL22	PAM	RYBP	DLST	PTPN18	NSUN6	GATAD1	NETO1	TTC21A	FNBP1L	GCA	PBDC1	ARRB1	FTCDNL1	PACSIN1	ZFP64	EEFSEC	VWC2	ZNHIT2	SLC38A10	ARID2	LMBRD2	NLGN4X	CLIP3	USP13	MBTPS2	MYO19	ACBD3	TRIP4	LIMS1	WWC1	ZNF714	MTPN	SPATC1L	TOR1A	YIPF1	PDSS1	GUCY1B3	YIF1B	CD2BP2	GRPEL1	MTMR12	DUSP28	SCO1	TTC39B	ASPDH	LDLRAD3	MXRA7	DRC3	MBP	DGKI	PAIP1	INTS3	LRP1B	GNAI2	GALNT13	CSMD2	ARMCX4	NPY1R	ZYG11B	TMEM163	CCDC106	ARNT	MFSD3	NFYC	POLA1	NCOR2	NFAT5	CNTNAP1	SMG9	DNHD1	POM121C	TPMT	PSMG4	ZNF431	ACADVL	DBNL	ZC3H11A	SDK1	RTTN	LZTFL1	CNNM2	FBXO21	HEATR4	DFNA5	DDX52	ZNF830	OGT	KIAA2022	PUS10	BMX	CLCN6	PDCD4	KIN	PCDH10	API5	ABHD3	TMEM185A	RPN2	ARFGAP2	KCTD6	PEBP4	BIRC2	NFXL1	FAM199X	KDM2B	GPR173	PXYLP1	PLCL1	LAMA2	B2M	CYFIP1	MX1	RNF20	ACOT13	HDGF	EIF4E3	FBXO7	MAU2	MYLIP	APRT	ADAMTS19	RNF6	VAC14	SEC31B	USP37	DFFA	RBBP5	EFCAB14	RBM4B	PFKP	MAGI3	NEK4	ICT1	IK	TRIP11	SUDS3	WDR78	HSD11B1	PROS1	SEMA3A	EXT1	NAA30	SLC35G2	ISG20L2	WDFY1	SPOP	PSEN1	GPATCH4	PCGF5	ELOVL5	SPAG1	TMEM106C	PRKAR1B	METAP1D	KLHL7	DMAP1	ABCA5	C16ORF70	ETFA	PHYH	MRE11A	DGCR6L	JAKMIP3	DIRC2	MARK2	PAG1	PRDM8	CAMKK1	AIMP2	KCNA1	SNRPF	ZNF490	MSL1	ARHGAP29	C11ORF30	RP11-234B24.6	ZDHHC11B	MCAT	MOB2	ZNF33B	MAP4	SUPV3L1	TXNDC12	KIAA1143	DCXR	RP11-286N22.8	KMT2E	SYCP2L	PUM1	GCLM	TGS1	FBXW2	CPNE9	KCTD1	POM121	ADIPOR2	ATP6V0A2	TMEM130	FAM212B	DCP2	PLEKHA2	KRCC1	MGRN1	CYP2R1	GPATCH11	STXBP4	VIPAS39	TPP1	PIK3R1	SPIN2B	PFKFB3	DCAF8	CCDC174	SEC61A2	SSRP1	OSBP	POLDIP3	MTIF2	GTF3C2	VPS25	SPHKAP	THAP4	GUSB	HMCES	PLOD3	RP11-106M3.2	OLFM1	KLHL35	GLT8D1	LPCAT4	ZC3HC1	FADS1	TAB1	SLC22A10	UBE2Q2	C18ORF25	SCAF4	GEMIN5	SNTG2	LRRC57	ATG16L2	PSMG1	SERINC5	CNTNAP3B	HHLA3	STX2	CLASRP	MAML3	THOC3	KCNC1	FANCA	DOCK4	PCNT	SRRM3	KMT2C	TCERG1L	ENDOG	BRI3BP	TMEM184C	SPPL3	RANBP17	CS	MARCH2	RAPGEF4	SPIN3	NFATC3	PAPD5	CDK19	CD2AP	RGS14	COCH	COMMD5	DOC2A	SPNS2	CCDC62	LACTB	KIAA1468	TMEM18	PPARD	CCNL1	CDC23	UHRF1BP1	USHBP1	SLC30A6	SUSD1	CEP170B	EDC3	IMPA1	CA10	SMYD4	TBCCD1	PCNXL4	ADCY3	ADPRHL2	GALNT1	WDR20	TRAPPC10	RASA3	BPTF	MITD1	N6AMT2	GINM1	TRPM2	CABYR	MANSC1	PLA2G12A	STARD7	ADH5	BCR	RFC3	HSDL2	C5ORF24	CHTOP	SERTAD2	TMEM134	PTPRO	MLH1	CLU	GALNT18	DLEU7	PEX26	ZNF566	TMEM69	RPL9	AKAP9	SMURF2	SLC35F1	ORC6	QSER1	MUM1L1	CARKD	MAVS	HOOK1	NUFIP2	RNPC3	TMPO	PDGFC	DNAH14	AMPH	TSEN15	RPA3	INSIG2	CCNK	CDC42SE1	ANKRD11	WIPI1	RAD52	ANGPT2	TAPT1	MUT	RILP	SPEF2	GNPDA2	GPR176	LRIG2	C3ORF62	MARCH1	ITPK1	STIM1	NUP54	MAP4K2	HS6ST2	EGLN1	RELL2	MTG2	CCDC191	GALC	FBXO38	ZSCAN31	STARD13	BMP2K	TMEM222	CCDC90B	ZBTB7C	RNF121	CLEC11A	ZBTB20	TMTC3	OSBP2	SNX12	PGAP2	KAT7	SSX2IP	C6ORF62	LYPD5	ALKBH6	FOPNL	SLC45A1	CAMK2B	EPHA7	DCUN1D1	WDR45B	C9ORF84	CACNA1E	RNF214	SLC35A5	GTF2IRD1	TMEM120B	ZNF557	PRR14L	KIF13A	TMEM109	UQCR11	ZNF197	SNX25	COG1	PGLS	PITPNM3	USF3	TFRC	DHX8	MARCH8	FYTTD1	GPBP1L1	KDM4C	TVP23A	WWC3	C11ORF54	CCDC60	ADGRV1	PPCS	RASAL1	XKR4	KLC4	CEP95	N4BP2L1	HEBP1	NFKB1	ZDHHC15	IP6K2	CYP4V2	CPSF2	ALAS1	EMX1	TDP1	VCPIP1	NPHP1	FSCN1	ATAD5	KCNJ3	CBWD3	NFIB	JADE1	TYW5	POMGNT1	NIPA2	PPP4C	FAM151B	ANKRD65	FAM160B1	NBPF1	RPL22	ATAT1	ZNF135	MRPL11	DHTKD1	GPSM2	SEMA4F	PSMD10	INTS4	FAHD2B	NUDT16L1	SEPT9	DALRD3	PHF20L1	DLG4	TAPBP	CCDC127	FAM50B	CCNB1IP1	SETD7	P4HB	MINK1	FGD6	BBS4	SMU1	MRPL44	SYAP1	INTS12	CNOT6	CAV3	LRRC23	UBE2S	PEX6	TMEM9	SLC37A1	FAM149A	ERO1A	MYO1B	PDLIM7	SURF2	DPYSL3	PLA2R1	NECAB1	RRAGC	DOK6	HSPA14	DHX32	MYO9B	RPS29	AJAP1	TTLL1	KAT2B	RASL10A	CEP70	NAA16	FRY	RNF11	DNAL1	AKAP17A	PDE8B	NDUFS2	SKA2	KIF6	DOCK2	WDR92	ISCA2	MROH1	WNK1	HAPLN4	AQP11	SH2D3C	VPS39	OARD1	OCEL1	ZNF736	ACOT11	GTPBP6	FGFR2	DEF8	SNX7	DUS2	ANKMY1	CEBPD	ZNF362	IKBKB	FBXO45	DNMT1	AFAP1	NXPE3	FOS	LRRC24	CORO2A	SEC23IP	QTRTD1	ATP8A1	NRGN	UTP20	GALNT7	TKFC	USP40	HSD17B11	ZC3H18	SLC26A11	SMC2	SREK1	ZBTB11	IPPK	GRM1	TENM3	MRPS2	LMLN	ING2	SRD5A3	SLC16A10	PLEKHG5	STAT2	SPATA2L	SESN1	SFMBT2	RNF123	ZBTB8A	POGLUT1	PKP4	TMEM161B	NADK2	MRPL41	UBE3D	RUNX1	TAB3	CTD-2561J22.3	IPO8	CARF	COMMD8	NHLRC2	SUMO3	PARP6	SLC35B3	NRDE2	ATRAID	FAM134C	ATP8A2	C1ORF131	SS18L1	PODXL2	ST7L	APBA1	MFSD6	NOC2L	COX20	C8ORF37	FERMT2	ANKRD36B	ARMC10	OSTC	PAK2	HNRNPLL	HSF1	SYT14	NMNAT1	STARD9	ZBED5	CPNE1	CRNKL1	ZNF281	IKBKG	EIF4A1	FAM193B	LPGAT1	DMTF1	LRIF1	ALG3	CHURC1-FNTB	SMARCAL1	MBD1	LDOC1L	BZW1	LUZP2	SIAH1	MAP6D1	ABCB8	CASQ1	USP53	C1ORF95	CIT	BANK1	ZDHHC4	RAP1A	BBOF1	MRPL39	YJEFN3	COMT	RAD51B	RPIA	THEM6	SLC30A5	TRAP1	C9ORF116	ELAC2	PLCG1	BTBD3	VPS11	MRPL17	FUBP1	SRM	PES1	NCBP3	KDELR1	TXNRD3	MORN2	RAPGEF1	DSN1	KCNC2	SGK1	TWSG1	VCPKMT	BLZF1	STAG2	MGA	MCF2	C2ORF81	EFCAB11	SP3	PGGT1B	CDK7	PHLDA3	PCYT1A	MRPL37	DEPTOR	ABHD5	ADNP	SLC25A33	SPTBN1	CNGB1	SH2D5	SYNGR3	MARCH4	EED	PLEKHA3	PHF6	LURAP1L	PKIA	DHX33	MYH14	CASP8AP2	GLIS1	LARP1	TAF12	P3H2	ZFYVE1	C9ORF24	RNF4	JPH1	PDZRN3	GRM8	NR2F6	PPARGC1A	SEMA4B	MYRIP	PPP1CA	RNF181	HSD17B7	PAK3	CRB1	RGS2	GLRX5	SMC1A	PTBP3	SPDYA	PNRC2	NDUFA3	VPS4A	TBC1D5	UBXN11	MED13	SAMD4B	TEX9	ARMCX1	RP11-314N13.10	DPY19L3	RASGEF1A	CGREF1	CD81	ALDH1L2	RTN4RL1	SPAST	CCDC137	NUS1	MTRR	SLC25A28	DNAJC15	SETBP1	EPN2	MYADM	LCA5	TINF2	RPE	NAB1	POLD2	ANP32A	LLPH	MLXIPL	CFAP97	GTF2F2	GTF2E2	TMED3	ZNF324	SEMA5B	UTRN	AOAH	MROH8	DERL2	COX17	TOP3A	APC2	SLC25A25	NRCAM	ZNF461	RRAS2	C9ORF9	ANAPC10	NPRL2	NPLOC4	SGIP1	HTR5A	SLC25A17	LIAS	SHTN1	CRISPLD1	ELL	MED12L	CD247	TMEM97	NHSL2	MLF1	WDR83	NBPF3	GANAB	CCDC88C	RAB39B	MYBBP1A	GNB4	ZNF658	ZNRF2	ASB1	STAT6	HMGXB3	MAPK1IP1L	NOL4L	DTNA	CSRNP2	ERCC6	EAF1	ARMCX2	DCUN1D2	CBWD2	ANKRD36	PTP4A1	DEGS1	RAB12	SOBP	CCDC181	ARL8A	STK35	RGAG4	THTPA	GOLGA5	C5ORF22	CYR61	PRPF38A	RECQL	MRPL35	R3HCC1L	DLG1	PIGB	METTL25	SLC27A1	LRRC59	TRIM69	DGCR2	DMGDH	USP2	PMPCB	IFNGR1	REXO4	RANGRF	SNRNP48	TTC9	SLC22A6	ELF2	SCN1B	LATS1	HIAT1	TBC1D20	ZNF510	SPOPL	HS3ST4	MOSPD2	CEP57L1	ZNF266	ZFP30	MDM2	PARD6A	BUD31	TNFAIP1	DUSP11	ADGRA1	CC2D2A	DFNB59	PSMA1	GNPNAT1	SPEF1	MEIS2	LGALS8	ATG3	ECE1	PHF24	FARP2	HOMER2	GGCX	CDH22	SLC7A8	SLC30A4	CYB5A	THOC5	EHMT2	LIMA1	UCK2	WBP1L	SLITRK1	AIFM1	DAPK3	RAB30	SNRPA	MED15	MAN2C1	PRIM2	MAN1A1	HMGN4	FAM91A1	RWDD2A	RFX7	PRPF39	PURG	TPRKB	COL25A1	KIRREL3	ZC3H12B	MED11	PPP1CB	EHD3	NSDHL	ZPR1	ADSS	PUM2	CEBPB	CALCOCO2	RAD54L2	COL9A3	FLYWCH1	SH3PXD2A	HP1BP3	C16ORF58	PARVA	LCORL	ACSL4	ERRFI1	CIZ1	MAN2B2	EXOSC6	C19ORF52	POLR2G	IGF2R	RP11-111H13.1	C11ORF63	TCEB3	ADAMTS8	KAT2A	GANC	AP4E1	TIMM22	DUSP16	AP1M1	CYP1B1	ANO6	SIPA1L3	DLAT	PPP2R5A	POLR3GL	REL	TAF1B	RSPH1	ARHGAP26	SNAPIN	OVOL2	ZNF75D	BCL11B	ZNF484	NUDT11	PGBD1	CHSY1	MCOLN1	RIMS2	ATF1	FAM98C	LRRC37A	CABIN1	LIN7A	DHRS11	PHF7	LEMD3	DRAM2	CA3	EVI5L	ST6GAL1	LTN1	ADAM32	TSPAN14	MKRN2	KLHL12	GTF3C3	SLC25A23	PQLC1	ASCC2	CBLN4	SLC15A4	SHANK1	ZMPSTE24	NLGN2	ZCCHC14	FBXO44	AHI1	ZNF22	DDX49	FAM8A1	LRRC27	VPS37A	SLC36A1	RPL22L1	ANKRD6	HRSP12	BOLA1	TTC28	PDE4C	RNF217	CUX2	ITGAV	MACF1	TBC1D8	C7ORF60	BCL2	RPS6KA2	C16ORF72	BHLHE41	BAIAP3	LSM14B	EGR4	ABCB1	CSPG5	PANK3	LRRC58	TMED5	WLS	SUGP1	ELP4	DNAAF2	SMARCE1	MED14	NPAT	ANKAR	LARGE	OLFM2	GABRA5	PLAG1	SRRM4	DNM2	VAT1L	PAQR3	ACRC	LRRN2	TRIM35	C1S	ZC3H3	SLC45A4	ZNF699	RTP1	SCML1	HINT3	SATB2	RHCG	RPRD2	CYP46A1	PRDM5	GDAP2	ZNF720	ZDHHC16	ARL6IP6	CD3EAP	TSPAN9	SEC22B	MTFR1L	RAB15	MADD	WDR1	FAM21C	SCGB2B2	TRIM26	KLF13	LRRC73	XXYLT1	MSRB2	DCHS2	AP3M1	GAN	MTBP	STX10	B3GALT2	WDR3	SHOC2	BPHL	PHF12	ADCY9	RFX2	MIB1	CAMK1G	TLE1	EMC9	CCDC167	SCN1A	GGACT	CXADR	STOML1	PRRT3	ZDHHC14	RNFT1	ZNF385D	TTPAL	TCOF1	NBPF15	SCUBE3	KLHL2	ABLIM3	ZDHHC22	BAG2	ALKBH3	COG4	SWI5	TRAPPC2	FSD1	H2AFY2	GRIP1	TPCN1	RNASEH2C	ANKRD26	SLC47A1	TRAF6	YPEL1	B3GALT5	PLRG1	RDH11	MED25	EGFL7	NIM1K	POP4	CDK5R1	PPP5C	TMEM68	ABCE1	TRIAP1	ANP32E	HACD1	ZFYVE26	SUOX	GLIS3	TMEM183A	SPDYE16	PLCB4	ADO	SEPT1	CCDC130	CLN5	FAM219B	NTN4	MAF1	UMPS	SF3A1	TOX2	MLXIP	GREM2	WNK3	CHMP1A	SUPT20H	FXN	POLR3B	HRH1	DUSP2	LRRTM2	IMPDH2	LSM12	GPX3	MOXD1	TMEM164	SLC10A7	HNRNPUL1	CHD3	CSNK1G1	KCNJ4	PRRX1	KATNAL2	UBE2Z	KCNH1	STS	NUDT12	CBY1	FOXRED2	IL6ST	MED23	VPS33B	KCNIP3	BRPF3	PDK2	G3BP1	SLC46A3	HMGCL	ANGEL1	RRP1B	IFI27L1	INTS9	CDH13	ASB7	PRPSAP2	B3GLCT	CCDC113	SLC7A14	CDADC1	CLK1	RAB27A	TMEM25	CFAP46	RP5-862P8.2	GRIN2A	MAP6	RTCA	STARD3	BICC1	SIK3	FAM120C	MCMBP	TOMM40L	SYNPR	USPL1	CDC7	THEM4	METTL2B	TRAM1	ARID5B	AHCY	ABCD2	CLMN	CHRM1	PFKFB2	DHX34	CWF19L2	PRKCE	C18ORF21	ANAPC2	ABCB7	ACAD8	TARS2	CREB5	LNP1	COL4A2	HIPK2	IGHMBP2	ATP7B	PNMA5	EMC8	FBXL20	USP1	LRRC4	KMT2D	ENTPD6	GMEB1	SWT1	R3HDM2	GTF2H2	IRF2	RAB8B	SEPT5	SURF4	NDC1	POLR2D	POLR3C	ZNF496	RPA1	SPTBN2	NKAPL	RHOB	DNAJC21	SHARPIN	C4ORF50	TIGD7	TMEM128	SERTM1	ADCYAP1	DENND2A	COG3	GATM	PPEF1	ZNF264	TCTN1	DDX51	UTP14C	CPNE6	NISCH	DLC1	RBMS1	AKT2	DIS3L	PRRC2B	SLC35A1	NPTX1	TMEM237	FAM65A	ZFAT	MAP3K11	PHC1	RBM41	LZIC	GABRA6	GATAD2B	MRI1	PAPPA2	GDI1	HDAC11	MARCH11	BROX	GTPBP10	SGTA	SCAF1	TCEA1	SCAMP3	SLITRK5	C4ORF22	TRIM14	BCAT2	WDYHV1	NRIP3	SSFA2	DDX41	RTFDC1	TMEM138	FLRT2	NOL11	ANGEL2	ZNF140	N4BP1	DCC	C18ORF8	MAGOHB	GID4	IGSF21	SERAC1	SUN1	ACBD5	STAT5B	TMEM179	RBM45	FAM206A	AHNAK2	C8ORF33	ZNF121	RPP30	ZRSR2	GTPBP4	HNRNPH1	PITPNM2	HSDL1	OSBPL5	LRMP	PCSK2	SLFNL1	ACMSD	TSPYL5	RNF113A	PRDM10	ERAL1	ADCY5	RGPD8	IQCA1	RP11-248J23.7	TRIB2	TMEM136	C15ORF40	FAM19A5	ERAP1	TEX30	TPD52L1	SEMA3C	MYO9A	RAB11FIP4	METAP1	CCDC3	PIWIL4	ZNF862	OTUD7B	CPSF7	ZNF426	POR	MAPKAPK5	ALKBH8	KCTD3	LRRC41	CAT	ARHGAP21	FBXL12	CDC26	FAM136A	ZDHHC9	ZMAT1	CNKSR3	ARHGEF17	NUP85	SYT10	TSTA3	FXR2	ZNF789	COL11A1	FFAR4	MAPK13	DPH3	GGA1	CFAP44	WWOX	PLEKHA8	ARHGAP35	TBRG4	TF	CCAR1	MTO1	BDNF	POT1	CTD-2410N18.5	PNPLA2	ELP5	CBLB	SDF4	RBM15B	STX16-NPEPL1	CLTCL1	ECD	C2ORF76	SLCO3A1	UBE2J2	BFAR	PHF3	NPIPA1	CEPT1	TMEM170B	MLLT3	SIAE	PIGH	CPLX2	MPDU1	MTHFD2L	GPN3	INTS2	SLITRK4	PIK3C2B	ANKRD16	NCSTN	DAXX	MOB1B	ZNF444	HEATR5A	TSNARE1	MLX	MAP1S	CA7	SNX31	KBTBD7	OSBPL6	LRRC39	TXNDC15	CTSA	C12ORF29	RAB26	CCDC126	PLD1	ZNF425	FLVCR1	NRG4	DCTD	FITM2	DNAJC4	PHLDB2	SZT2	MRPS22	KLHL34	TOMM34	UBA5	HTR3B	TACO1	ALG5	ABCC1	MYO18A	CRIPT	CYP20A1	ATRX	MEGF11	BPGM	CAMSAP1	COA4	TMEM62	RAD17	ZDHHC23	ABCB10	DEAF1	ENOX2	HEXIM1	FRAS1	LINS1	NCAM2	C1ORF112	USP30	ALK	MGST2	NELFA	AP5M1	YIF1A	AC092835.2	DBN1	MED1	RPS6KB1	NCAPD3	ANKRD50	CPPED1	SNX30	SIN3A	NSUN5	MTCP1	DLG5	GATC	GTF2I	DAGLA	SCIMP	MECP2	EMC1	AUP1	MED9	MMP17	DHX38	E2F4	KLHL20	SKI	TEX29	ATG9A	MINA	RNF103-CHMP3	C7ORF73	KIF26B	ERVK3-1	DEDD2	CDK14	L3MBTL3	TMEM8B	ATG4D	GPKOW	SOSTDC1	ATG16L1	ASPSCR1	SLC16A14	ANKRD13D	DAPK1	SLC15A2	FAM96A	HINT2	EMD	C19ORF12	MYLK	ZNF337	IARS2	UBR7	HSP90AB1	RP11-468E2.1	SMKR1	ZNF81	NXF1	SH3PXD2B	DVL2	PER2	RBM28	SAMD14	WASF2	NRIP1	DNAJB12	BID	EXOC6B	C11ORF57	FABP7	TM6SF1	EFHC1	C11ORF1	ZNF534	LIN54	CD83	CERS6	RP11-111M22.2	ABHD17C	BOD1L1	FMNL2	ERGIC3	LURAP1	FAM149B1	ATPAF2	ARFRP1	NCBP1	MAPK1	KCNK10	GLTSCR2	ZNF133	BRD7	PLCH1	CASC1	ABCD3	GNA12	KCNH3	SLC25A40	DMPK	SLC6A7	DET1	CLN8	GLDC	SESN3	CEBPZ	RNF138	ZNF570	RNF219	PPP5D1	ZNF688	CLPTM1L	DPH7	NAMPT	HNRNPL	CHCHD5	NCAN	ST8SIA3	THOP1	EIF2B4	HIRIP3	FBXO36	EGLN3	AFAP1L2	CCDC18	USP47	CCNF	PAK1IP1	DLL1	TEX10	KDM7A	OGFRL1	GAK	RNF40	CNOT8	DCPS	PACS2	NYAP2	TOPORS	DKC1	VPS52	SLC25A45	SPTY2D1	OGFOD3	TPPP3	ZNF330	YBEY	BICD2	JDP2	C1ORF101	URB1	ACOX1	HILPDA	YBX1	TENM1	RP11-729L2.2	ING3	CHD4	IGFBP5	SCAP	JAKMIP2	VPS37C	EP400NL	TFDP1	MSL2	IL1RAPL2	PHYHIP	UFSP2	FAM207A	B3GNTL1	CHST8	EARS2	SDCBP2	GPR137B	SETDB2	SIRT4	BTN2A1	RFC5	POLL	KDM2A	CCNG1	XPOT	TTLL7	NUTF2	C1QTNF3-AMACR	ENPP4	HPS1	PRPF4	ADPGK	NCKAP5	NR1D1	FAM98B	HMG20A	RP9	OSCP1	PRPF3	NUBP2	NFRKB	PDE4A	PEX7	CMYA5	ZNF136	ARF6	ARHGAP10	SYCE1	MKRN2OS	STK16	PHF5A	TRAF5	GPM6B	SUGCT	SOX5	TMEM144	FKBP14	ERLIN1	GPR161	RPS15A	SLC43A2	RWDD2B	ZNF549	ATG2A	MAP2K6	ACSS2	GAS2L1	SLC31A1	UBASH3B	DLK2	RNF139	PDE2A	FAM178B	CCDC180	TARS	MCM4	PRADC1	TSEN34	BDP1	ZNF761	COA7	ZNF354A	HDAC5	ZBTB25	TMEM64	RILPL2	POLR1C	ACER2	ITGAL	ZNF69	HERPUD2	DMTN	RINT1	LMBR1L	SORT1	R3HCC1	HS3ST2	GID8	PXMP4	SDF2L1	MRPS28	MAPKBP1	GTF2H2C	GNL2	CDH2	ZNF280B	PPL	ZDHHC13	ASTE1	RGN	ZNF569	TMEM263	TRNP1	SYVN1	RP11-475E11.9	TRMT1L	SPRY1	FAM50A	CEP76	PKDCC	ANKRD29	GPR171	PDIK1L	DPP10	ABCA6	PDE7B	GPS1	NOV	TBC1D22B	ELK1	POLI	RUNX1T1	ALDH6A1	CECR5	ZCWPW1	FBXO18	TMEM94	ALG6	UNC5A	RABGGTB	TDRKH	BCAS3	ZMIZ1	SOGA1	ZNF512B	ICMT	ADAMTSL3	TBCEL	EXOSC7	KTN1	KCNG1	WBSCR16	CDK5R2	KCNJ12	ZBTB44	ANKRD23	POLR2I	COMMD4	ZNF318	TFIP11	PRKG2	PPP1R8	ZMAT5	C9ORF142	SVEP1	NME4	NPC2	TLDC1	NELFE	GKAP1	ACVR1B	MGAT4C	RAB1B	ABHD17B	CCDC175	POMZP3	OXSM	IL1RL2	ZNF74	RETSAT	GUF1	DUS3L	HARS2	TMEM178B	PRDM4	TRMT2B	APEH	AP5Z1	GTPBP2	BOP1	TRPS1	RIMKLB	SNX5	RER1	CCDC125	CHRNB2	NIFK	SYCP3	FHIT	ZNF345	RBM11	CCNO	SH3YL1	KCNB2	LRRC34	FAM20C	CXORF56	MSL3	GFOD1	UAP1	CRKL	EEF2K	SRBD1	GNA14	ZC4H2	ARAF	PET100	ABCC10	MCEE	UBXN6	PPARG	ZNF778	RHOQ	PMM2	SEMA6A	TMEM39B	C17ORF75	MATK	ADAMTS17	IL17D	LRRTM1	RPUSD4	SMUG1	SMPD3	MRPL49	CRTAP	PRRG3	FOXG1	DDB2	CXORF23	NSUN4	TUSC1	COTL1	PIGT	MORN1	ERI2	NKTR	CSTF1	ERCC2	MMADHC	ESR2	CTBP1	SLIT2	SCAMP2	WNK2	PDCD2	SPRTN	UBE2Q1	CHRDL1	ZNF567	AGAP1	WDR18	CASC4	ZNF684	GREB1	ZDHHC24	TNIP1	RBBP8	RNF130	RNF146	ANKRD24	DPH5	SGPP1	CHMP7	FAM122B	PARP16	HGS	ZNF155	FMNL3	STXBP6	CHST10	RNF185	FAM124A	DENND4B	EIF1AD	NOB1	LPL	ATP10D	CHMP6	MARCH5	NOA1	KIAA0355	ANKRD54	DISP2	CSTF2	PRELID3A	SETD4	FNDC5	DLGAP3	GRAMD4	PDE4D	TRIO	RNF19B	PRPS1	MAP1LC3B2	SDHAF4	HAVCR2	MIS12	STK19	CLDND1	ANKZF1	OTUD6B	ASGR1	PELI1	SF3A2	KLF7	ZNF630	CYP7B1	SEC24C	YDJC	ZNF584	BCL11A	RRM2B	MFSD10	PQLC3	RIT2	FEM1C	NIPSNAP1	PDCD7	VAMP7	FMN1	RPS21	E4F1	LRP1	AMT	FAM21A	BTD	AP1S3	LIG4	GPATCH1	SPRYD4	VHL	ALDH1A2	C2ORF72	LAPTM4B	DCDC1	PGM3	EIF5A2	NLK	ATP6V1E2	SIKE1	HS2ST1	PPAT	TP53TG5	TMTC4	POGK	LRP8	EIF3B	LTA4H	POLR3E	TIPIN	MRPL28	TET1	CROCC	LIMD2	TRUB1	PPIF	PLXNA2	OSER1	BASP1	CAMTA1	RIN3	KIAA1524	MDC1	PHRF1	RBL1	MRPL10	CTC1	UBL3	CYTH1	FAM90A1	WWP2	SLC38A7	NRP2	USP38	IDH1	SLC4A7	ULK1	NMNAT3	INTS7	PSEN2	SH3BGRL	TSHR	PUDP	RBM3	C3ORF80	SAMD8	ANKDD1B	DUSP23	NR2F1	NFKBIB	COL4A3	CCBE1	IER5	TMEM234	DDX27	LIPE	EIF4A3	FAM114A2	GRK5	D2HGDH	ZSWIM8	GBE1	ZDHHC7	MIOS	PDCD6	WDHD1	TMEM101	OLFM3	NF2	GALNT10	RRP1	HSCB	TRPC5	PCMTD2	B4GALT7	HSPBAP1	MBOAT7	STAG1	EIF2B2	ANKRD12	NFKBIZ	RAI1	ABCG1	EEF1D	SLC22A15	TOM1	MEF2D	POLB	SHQ1	IRS2	JPH3	DR1	UNK	EXD3	ALKBH1	RPUSD2	EXOSC8	TMLHE	HADH	PLD3	UFD1L	S100PBP	SPATA6	DDX23	GCDH	KHK	YAE1D1	IGSF3	PYROXD1	LRRC29	BAG6	AGRN	BHLHB9	KLHL9	FANCC	LIMK1	PSME1	TNRC6C	RHBDD1	GALE	MOBP	CARTPT	DPYSL5	TBCE	POLH	CERK	MRPL52	MSRB1	PDCL3	ADNP2	OSBPL11	SLIT3	NUP210	COL23A1	RGMB	NOM1	ARID3A	AK4	IFT74	ARSK	EIF2AK3	POFUT1	ZFPL1	TUBD1	TOB2	ABCA2	PAXBP1	CDK2AP2	TRMT10A	IFT46	SLC26A8	CFAP70	IQUB	TBC1D17	RXRB	PSD3	C3ORF67	KIAA1257	GNAZ	PTK2	PLCXD2	YIPF6	PYGL	NPAS1	PKD2L2	SCYL3	CHN1	ZBTB1	TNFRSF14	SLC25A39	LRRIQ1	LIN28B	SSBP2	HDAC7	ACSS3	PORCN	ANKRD18B	NCLN	ACO1	LPCAT1	TRIM17	ANTXR1	FAM160A2	ELMOD2	CHCHD4	C6ORF226	CA13	STEAP1B	LTBP4	DNAH1	ADGRB2	ZYX	RP11-58C22.1	ITIH2	MID1	AC007040.11	HEATR6	CBX4	GPAT4	CHST11	METTL13	SLC16A1	ACAD10	SH3RF2	TIMM44	ATP1A2	RPAP1	CHDH	ZNF697	SETMAR	COX7A1	IQSEC2	UBL4A	AGBL1	GALNTL6	GPD2	NOL9	PDCD11	HMBS	ZNF341	TRDMT1	CDH3	ZNF507	PTPN23	KIF22	STRC	AQP4	SSSCA1	SFSWAP	RSPRY1	PAMR1	SETD6	PEX5	SOX6	SERPINB9	TMEM74	MTF1	AC008074.1	PRKACA	KCTD17	FAM104B	GAR1	TRIM28	BOD1	EFNA3	FAM102A	PISD	IMPACT	LNX2	NME9	FAM214A	SARM1	CCAR2	DESI2	P4HA2	TMEM177	LKAAEAR1	ZNF711	LPXN	ZNF267	TFR2	RBM12B	PRMT5	POLR2A	AATK	LRRC8A	PRPF18	AC004076.9	KEAP1	RP11-437B10.1	TRMT6	ZNF227	TNPO2	FREM1	VSTM2A	RWDD4	ZNF367	CBLL1	FAM210A	HRAS	SLC9A8	RAB11FIP3	CNTRL	AAR2	ABCA10	ARHGAP22	FLAD1	VPS72	ACTR3C	SAMHD1	DNMBP	KCNC3	B3GALT4	RFWD3	CCDC84	CPSF3	EDA	ZMYND8	MSANTD2	FAM53C	ADTRP	PPIL1	RCCD1	PZP	FGD1	FAM117B	ZNF432	XRCC6BP1	DTX4	SLC25A38	WASH1	PRKD2	ADAT1	BRMS1L	AXIN1	CLDN16	BSDC1	CHD5	SYNCRIP	PRICKLE1	ZNF214	ZNF195	TANC2	COQ5	DNAJA2	COL5A3	STAG3	TXNRD2	PI4KB	KDM3A	CMBL	THAP3	SIRT7	ZNF577	VPS18	PHF8	LMAN2L	PMPCA	PAXIP1	RIOK1	RMI1	ZNF141	NBL1	WDR53	PHF23	MKX	SSH1	PRKACB	TXNDC17	ZNF561	KCNS2	CDV3	GEMIN6	BOC	LZTS1	DNTTIP2	PJA1	WNT10B	NLRX1	RRP15	DNAJC24	TOX	SYT3	JOSD1	CSRP2	HEXIM2	NOL3	KLF8	WNT3	RQCD1	GXYLT1	GALNT14	ANKRD40	CTNNB1	CBR3	EPM2A	HMGB2	MYPOP	TDRD7	SMIM4	ZNF43	CARHSP1	CFAP54	CCNG2	NOL6	FCF1	TMEM44	CSTF2T	ZNF263	MYO15A	FAM35A	CNOT11	MKLN1	ZFP2	DHRS1	SOCS7	GPC5	ACHE	C7ORF49	KIAA1217	KLRD1	CDK10	PNPLA7	ST3GAL4	HSPA13	SWAP70	ZNF280C	KBTBD3	RPRD1A	CYP2E1	ZNF124	THAP2	ARHGAP39	ZNF347	ADAMTS16	FKRP	ADGRF5	FSTL4	C2ORF42	SPOCK3	TERF2	RPAP3	TECPR1	SEC22C	ZNF641	ZNF250	TAC4	MAML1	RP5-1187M17.10	FRMD5	PQBP1	WDR5	NOP16	ANKS1B	TMEM186	FECH	FGD4	KNTC1	MFAP3L	TRIM52	TNRC18	BYSL	AMFR	RFX8	TMEM209	MTPAP	PIGV	SPNS1	TFAP2E	PLS1	LMAN1	PTDSS2	GATS	DDIT4	OTUD7A	IPMK	DRG2	FAM118A	PGAP3	TTC6	ZNF18	C4ORF45	PPCDC	SMG7	C3ORF33	ETV4	NARFL	PHF1	LAMA4	BNIP1	INO80E	KSR1	WDR31	DUSP19	AC004381.6	MALRD1	RPL39L	STK10	EIF2S3	AFMID	DCLK1	TMX1	MB21D2	NUP210L	NICN1	PYM1	P2RX4	LHFPL2	TBC1D25	DNAAF1	COL12A1	ALKBH2	DLGAP1	MPP2	SBK1	NUDT6	NUFIP1	SRGAP1	ZNF415	AKAP7	ELOVL7	RORB	ESR1	AFF2	EPHX2	ZNF589	GCHFR	CLDN12	TIGD4	ZNF134	ZNF100	SNED1	CTNNBIP1	KCNMB2	GOLGA3	FAAP20	NAA60	SP2	PRRC2A	C20ORF96	ST3GAL2	FAM160B2	ZNF615	E2F6	TSPAN31	FUT11	SNX8	H1F0	CDKN1B	ASAH2B	SGCB	ZCCHC8	SLC8B1	ZNF66	TAF1C	SIDT2	DAW1	RNF212B	RNF2	PLGRKT	SPTLC1	LMO3	KDSR	RBM18	AGAP9	AMER2	SYT12	VWA9	USP22	SUFU	PLA2G6	SLC35A3	ARMC3	PKD1	EPB41L4A	CRTC1	EEPD1	ANXA4	C3ORF70	SLC35E2	FUZ	TTC12	KBTBD2	CCND3	SDCBP	KLHL26	FTSJ2	C16ORF46	MAEL	IFITM10	RASSF1	CLMP	SYT2	TPRA1	SHD	ADSL	CNP	DBNDD1	NIPSNAP3A	KIF13B	YKT6	TMEM5	DGKA	RPS6KA5	TRIM3	SVIL	SPRED3	MTHFR	TRABD	BNIP2	SEC16B	C20ORF196	C15ORF65	GHR	FAM3A	HUS1	ZGRF1	ITGB3BP	RUSC2	PPP2R5D	CTPS1	LRRC61	FBXO31	SLC48A1	DDX17	PLEKHO1	NTN1	RINL	EXOSC9	KIF27	TRPC6	PRKAR2B	NR4A3	HELQ	PTBP1	POMT2	PEX13	ZNF253	DPP9	PCF11	ZFP69B	C1ORF54	POLR1E	GYG2	C5ORF56	NECAP2	EFCAB3	FMNL1	TRIM66	BACE2	AKAP1	STK17A	ZNF41	NUMBL	MACROD1	MTMR10	TNFRSF18	CAMSAP3	FBXO27	SGF29	SSTR1	SLCO4C1	PDIA5	SORCS1	GXYLT2	TTI2	SFI1	DRC1	SMPD1	LHX2	C3ORF18	THAP6	LRIG1	PLXDC1	MPI	ZNF487	SLC1A6	B3GNT2	CTD-2535L24.2	BRF1	ADCK3	DUSP22	CETN3	ZNF521	KIAA0930	IRF2BPL	VSTM2B	SLC7A5	GZF1	ZNF682	TRIM16L	SLC39A7	SLC24A4	ACSM6	RIPPLY2	SSH2	COBLL1	RRP36	TXLNB	ZNF609	IGFL4	MDM1	BAZ1A	TFAM	REEP2	PRDM15	DOLK	C14ORF169	POPDC3	RNF25	COQ6	FANCM	ONECUT2	SUSD6	GABBR2	BECN1	C16ORF52	GCN1	ASPHD2	DENND4A	RHOBTB3	SOCS6	CEP250	KBTBD4	ZNF555	LRFN5	CUX1	GRAMD3	CTAGE5	DAGLB	SLC16A2	EXTL1	NHS	SLC9A5	KIAA2013	EPHA10	ZNF276	QSOX1	AGAP5	SLC29A1	MOSPD1	SEZ6L	HSPB8	FAM210B	RCBTB2	FAIM	RARB	SLC25A43	RAB35	TAF8	MAD2L1BP	RP11-287D1.3	ABHD12B	POLA2	SLC35D1	OPA3	PRDM11	TNFSF13B	GALT	PCYOX1L	KCTD8	SLC10A1	TRMT61A	FCHO1	LACTB2	USP20	TNFAIP8L1	MIF4GD	MCM6	GYS1	TK2	MUS81	SLC35E4	USP6NL	CNTN3	CFAP52	SPAG6	TRMU	TIMM8A	DHRS12	C1ORF115	USP19	PCNA	FMO5	MAS1	DGCR14	WRAP73	ARPP21	SLC35A4	GRIN3A	EFCAB5	SLC27A2	CIDEA	PGBD4	LPP	FAM71E1	ABHD10	VLDLR	RNLS	LUC7L3	ZBTB22	B3GAT1	APLF	GJC1	ZFYVE19	CDK9	YIPF2	NDP	SLC25A22	AK2	RGCC	ZNF880	C5ORF34	ZNF234	IER2	GLDN	SPARC	C17ORF104	GEMIN2	CGRRF1	VMA21	TDRP	NUP188	ANP32B	ADORA1	PPTC7	ZNF471	SBF1	PRIM1	SCN4B	RAB31	ATG13	C2ORF49	APBB1	FANK1	C4ORF33	ADCY10	TMEM167B	CCDC51	PTH2R	LRP12	ZNF737	HDAC6	N4BP2L2	SAP30L	TRIM4	FASN	SLC52A2	HCCS	PLPP5	N6AMT1	CFAP74	ZNF839	SV2C	TXNL4B	PDCL	TSC22D3	ACSL1	DCDC2	PTPN21	SPA17	GLYATL2	IRF2BP2	TCTEX1D1	TMEM143	CRCP	RP3-403A15.5	OCRL	SMIM10L2A	MTERF3	DCAF4	ZNF823	KANK1	PRC1	SPON2	DCAKD	ECI2	RNF44	DYX1C1	RP11-229P13.27	TCFL5	PNPLA6	FPGS	PHKA2	SGSM3	FAM160A1	P3H4	POLQ	C17ORF58	DUSP12	PTCHD1	CDH10	CAMTA2	SURF1	SMIM20	PREB	CCDC22	ERI1	ZFY	FRMD3	NUP35	RASGEF1C	PDK1	HID1	PGD	IVNS1ABP	WDTC1	FGF22	TMEM257	CAAP1	GALNT9	ALG11	GRAMD1A	SLC18B1	DPYSL4	FAAH	RANBP3	HSD17B10	ZNF449	PPM1D	RNPEP	NDST1	ARSB	FOXN2	LTBP1	FAXDC2	SLC12A1	VARS	LYSMD4	KCTD10	RNMTL1	ADHFE1	EXD2	TOP1MT	MKS1	KLHL5	FIGF	LMO4	POC5	SNAPC1	WNT2B	SOHLH1	LRRC14	NELFB	PCBP3	INCENP	MAPK12	MTMR14	ERCC5	DGCR8	PTPRS	RAB9A	ZNF536	PPM1F	ACTA2	GREB1L	SMNDC1	HBQ1	TWIST2	FGFR1	RNF112	ZBTB48	NPIPB15	FGF1	DIMT1	B4GALT4	YEATS4	SEMA5A	EFCAB10	DCP1B	CCDC189	FKBP9	GRN	ZNF143	STRN4	ZBTB17	CERCAM	ZNF2	ZNF594	RAI2	RRNAD1	METTL2A	SMIM18	MMGT1	NUDCD1	BCORL1	ZNF445	GRHL1	SPEG	FILIP1	CADM3	NOC3L	RP11-548K23.11	MAN2B1	PILRA	NAB2	CCDC122	TMC7	ABCC12	HAUS5	FAM57B	TSHZ3	NTAN1	BAZ2A	PTCD2	ZNF14	PDC	LA16C-306E5.2	JRKL	ZNF211	HFM1	NUDT15	RTKN2	DIEXF	APIP	HAUS6	PDRG1	SP4	ST18	SGCZ	PPP6R1	FHAD1	FUT9	PDGFA	RAB40C	HTRA2	FANCI	DNPEP	ARHGAP1	LHFP	TRMT44	MFSD1	PHLDA1	DNAH2	EVL	CLPB	ABHD13	ZNF746	GPN1	FBXL3	SLC25A42	SYNGR1	HIRA	RXRA	TRABD2A	MCM9	SHROOM2	AP4B1	KANSL1	FAM73B	CACNG2	HSPA1B	DTYMK	CSRP2BP	CMTM7	DBF4	SMAD5	RBM10	PANK1	SLC9A1	GLT8D2	SST	ZNRD1	ALG12	KIAA1958	HCFC1	CRY1	S100B	ARHGAP18	ARL5B	CUL9	PBX1	SLC5A4	CBWD1	ZNF394	PDE4DIP	NGB	MYH7B	PROSER3	GAD1	NUP205	P4HA3	UXT	ZNF454	ZNF275	TMEM43	NUMA1	STAB2	NEU3	DDX31	GADD45B	ZNF254	PROSER1	RP11-514P8.6	MOGS	ADI1	F8	GRK6	BRAT1	KIAA0895	ZMYM1	ZCWPW2	MYBPC1	ACSM3	ZNF563	ADAT2	TCF20	UBE2R2	ZNF414	NKAIN3	HAS1	PEX16	CAV2	COL19A1	HAUS1	SMPD4	SPIRE2	ENPP2	RRAGD	C1ORF174	ADAMTSL1	L3MBTL1	ABCA9	PSPH	BEND7	CAPN2	DHRS3	TIMM10B	QPCTL	NT5M	CDK4	ANKRD30BL	METTL4	B4GALT2	INSR	TUBB2B	PTCH1	ZBTB40	MSH6	SCN9A	TSPAN5	HRK	AGBL3	ART3	GOLPH3L	FMN2	ESRRG	F8A1	MTRF1	PLEKHB1	NIT2	RNF215	FAT3	SGCG	ZNF738	CACNB4	COMTD1	ODC1	ZMYM3	ZBED4	RP11-403P17.5	EFTUD1	LRWD1	FBXL18	RNASEL	SCN2A	INPP5K	TOR1AIP1	RFPL2	KLHDC8B	RIPK2	SMARCD1	KCNMB3	DBP	PALM2	KCNQ3	PFAS	SAYSD1	PTP4A3	DOCK6	CDH7	GEMIN8	LSG1	PNO1	ADCYAP1R1	GAD2	A2ML1	WARS2	SLC26A2	STK40	PTAR1	ZNF836	ZNF500	ZFX	ZNF773	MIS18A	ARC	RACGAP1	RMI2	ZSCAN30	PPRC1	ZNF30	PIP4K2B	RNF207	ANKRD20A4	RP11-894J14.5	NAA40	ABCC9	TDO2	DISC1	CD151	UBLCP1	TTN	TMEM180	FBL	BTC	MAK16	KCTD12	OSGIN2	PBX3	WDR74	TTC39A	PARP11	BCAR3	SMIM24	LMNA	USP12	GABARAP	LHFPL3	RASIP1	CYP3A5	MFSD5	IPP	XRCC4	TANC1	CLIC5	MCM3	MOV10L1	RHOV	PRR12	LIN9	BLOC1S5-TXNDC5	ETV3	RP13-512J5.1	RPS10-NUDT3	PTGDS	PRRC1	C17ORF67	PUS1	ZNF283	CASP2	SLC22A14	C14ORF142	OR14I1	ENTPD5	ITGA2B	TSNAXIP1	GAA	SLC50A1	PLEKHM2	CDK15	WBSCR17	C5ORF30	FUCA1	MAP3K10	SOCS5	TMEM214	EIF2D	CYP2U1	FAAH2	G6PC3	TMC2	TRIM41	NEK7	TRAF3IP2	CLUL1	ALDH8A1	XAB2	FJX1	KCNK9	CYP26B1	UTP14A	HELLS	C1ORF109	MIDN	RBCK1	C10ORF88	HRASLS	MATN2	SHISA9	ZNF16	IGF1R	ANKDD1A	CPEB3	BUD13	ZNF516	TRIM47	NFE2L3	P3H1	C1ORF204	ARHGAP9	TMEM19	PPP1R15A	PBX2	ZNF470	CD276	ADCY8	DCTN1	HENMT1	SLC17A7	CRH	MBLAC2	EXOC8	ZNF441	C12ORF49	CKS2	PEX2	CKMT2	SLCO5A1	HNMT	MESDC1	ALCAM	EGF	PAPSS2	MAD2L1	POLR2M	SMCO4	TRMT1	HDX	HLA-DPB1	PRKD3	KAT8	NUP155	BMI1	B3GALT6	VWF	IL7	SPATA5	BRCA1	RPP40	ZBTB26	MDM4	ATP13A4	COASY	MUC12	CCDC68	TBC1D10B	IL17RA	WDR86	PTTG1	MMP24-AS1	LRTM2	PCDH1	PALM	RAB2B	LRRC75A	C8ORF44-SGK3	HLA-B	NUDT18	USH2A	ZC3H12C	IPO13	TGFBRAP1	PPOX	SFMBT1	KLHDC4	CNBD2	PHLDA2	DNAH12	TPD52L2	NBPF9	ANK1	C21ORF58	RERG	CEP97	CACNA1G	B3GNT4	RPS27	POLG2	TRAF7	TGFBR1	SOCS2	GTPBP3	STOX1	POLG	RP4-734P14.4	CKAP4	NEK5	ZNF233	NCAPG2	COL28A1	TLL1	KCNG3	MET	ADARB2	LZTR1	RP11-11N7.5	GRIN2D	SRRT	DMD	TIRAP	C17ORF80	SNX21	NCK1	SETD1B	ARHGAP15	USP27X	C10ORF11	CDH26	TOR3A	ZNF514	DSEL	ADAM12	SPOCK1	TYSND1	GTF3C4	TMEM132C	NNMT	RASSF5	CEP44	SPEN	IMPDH1	DNAAF5	GSN	TMEM169	TMEM53	AMOT	FOSB	IKBIP	LYPLA2	PAQR4	LENG1	ADGRG2	SLC2A8	NOL8	ZNF596	C1RL	TWIST1	ZNF616	RAB3IP	ATXN7L3	ZBTB41	DYNLRB2	RNF212	CDK20	PCP4L1	TTBK1	KIAA0100	SFXN2	TBL1X	TRAPPC6A	TBC1D2	TMA16	B4GALT3	TOR2A	SAV1	ZSWIM3	SASS6	SLC33A1	TRPC3	RABL3	FER1L5	CNTLN	CCDC39	TMEM17	CMTR2	RAB8A	ZIM2	SLC22A4	DDX28	KLHL36	ALG2	SS18	ARHGEF10L	NR3C1	MLLT1	GPR12	ZEB1	WDR91	HS1BP3	PPP1R16A	ZNF587	DACH1	LRRC8D	PFN2	RSPH14	HIP1R	ZNF26	ZFP1	RGMA	CES2	DUSP4	BTBD6	ARMC6	THSD7A	SHISA7	NEURL2	ZNF3	KIAA0895L	MON1A	PRKCD	PLCG2	CHST9	ANKRD36C	RAD9A	MYNN	HNRNPF	PLEKHM1	SLC3A1	PTPRT	IL3RA	CYP4Z1	ENO4	KMT2A	TAF7L	ITGBL1	ZNF677	ARMT1	SPRY2	MKL1	KCTD9	ZWILCH	CPSF3L	ZNF117	EIF4G3	GSDMB	SAMD3	GLA	PDGFRB	SERTAD4	TSR3	SPPL2B	GALNS	ANTXR2	AADAT	DDX20	MCC	PC	TJP2	ZNF274	SNX16	PPP2R4	RHPN1	ALDH9A1	PDZD9	FEM1A	DOCK10	ZNF689	CMTR1	POLR3G	PRAP1	SLC35F3	MBNL2	SF3B4	ZSCAN1	C5ORF51	ABT1	ROR2	RBM26	TVP23B	USB1	ZNF621	RBM19	ZSCAN29	SH3BGR	SPAG8	ZMIZ2	C1ORF56	FAM163A	FGF5	NINJ1	ZNF554	MTRNR2L6	MMACHC	SALL2	ARL17A	DERL1	RABGGTA	ASB3	GNAO1	KCNIP1	C8ORF76	FBXO41	SCAPER	KHDRBS3	PADI4	DCAF17	SLC19A2	H3F3A	CNPPD1	NIP7	AK9	ADCY6	CASP9	FTCD	FAM198B	ETHE1	AP1AR	ZNF473	ZNF354C	LAP3	DPYS	TGDS	NECAB2	COG8	CBWD5	GAS6	CCDC28B	AHSA2	NACAD	LIMCH1	ZNF334	PARD3B	ANKRD9	VIPR1	TMEM187	ZNF618	SDK2	GTF2E1	CISD3	PTTG1IP	DUSP18	KIF21B	ANOS1	FIGNL1	ANKEF1	S100A13	FAM76B	FOXP2	FBXL7	SLC24A3	IL17RE	DOCK1	SDR16C5	TMEM191B	IFIT5	EYS	RFX1	AMER3	RBM20	ACVR2B	MYOT	MKL2	CRLF1	FKBPL	CKAP2	NR2C2AP	ANKRD35	POU6F1	KIF20B	SULF2	HIPK1	ORAI2	RABEP2	SPIDR	ILVBL	GORAB	BTG2	COX10	TCTN2	ROMO1	PRKRIR	SLC30A1	UBXN8	ZNF208	CACNB3	C1GALT1C1	ARID1B	MSC	ZKSCAN7	NUDT22	TBC1D2B	CCDC77	ZW10	FLT3	VWC2L	SUV420H2	ACVR1	ARHGEF37	KLHL25	UGDH	C9ORF114	METTL17	ZNF287	JAG1	RP11-507M3.1	MAFK	NKPD1	HBP1	ARHGAP32	CDC42BPA	HIGD1C	ZDHHC5	WHAMM	NADK	ARHGEF1	PTGFRN	PXDNL	RFC2	A1BG	VSTM5	ZNF85	OTULIN	ALS2CL	SMIM17	CARNS1	KLHL4	NPTXR	GLIPR1	NOP2	MOCS1	TRMT12	RAPGEF2	INSIG1	GNE	CHAF1A	KIAA1211	ABCC4	KIAA1644	COL4A1	CDK11A	E2F5	KLHDC8A	FREM3	AIFM2	TBL2	NCOA1	BCS1L	ZNF595	SLC35F2	ANKFN1	GTF3C5	HSD17B14	LRGUK	RP11-196G11.1	CACNB2	SART1	MOSPD3	TADA1	NPTN	FUT10	GNAQ	POU6F2	THNSL1	CAPN10	NET1	IKZF4	RRP8	HECW1	ACP6	PREX1	DHX58	SLC22A8	ANKRD13A	MIB2	PYGB	SNIP1	NDOR1	FADS2	PTPRN	MASP2	AC013461.1	SLC6A11	RP11-514O12.4	FAM76A	GPR19	TICAM1	SPESP1	NUP43	ZNF423	CXORF40B	FAM189B	SLC17A6	RIOK2	IL34	TRMO	LYAR	GLTP	TELO2	FAM171B	PDE12	COX18	DDX58	PRSS12	SMIM10L2B	SLCO2A1	PKN1	SLC25A19	DTX1	RP11-474G23.1	SLITRK2	SNRNP27	SEMA4A	ZNF462	PTPRN2	AC090498.1	PTPRQ	ZNF582	MMAA	TLN1	RP11-849H4.2	TOP3B	B9D2	RYR1	BACH1	ZNF268	NR3C2	FAM161B	OPRD1	CPSF4	PIEZO2	ADRB1	ZNF350	CABLES2	NR4A2	SLC22A9	ZNF391	SIN3B	ZBTB10	GPN2	ANGPTL5	HAUS8	CHN2	PHF11	GATAD2A	ZNF212	MTTP	MLLT6	C16ORF95	TMCO4	GCNT1	CD163L1	EHHADH	UBOX5	FAM107A	PIP5K1C	PCDH11X	ACD	INHA	NCAM1	PPM1E	PRKG1	TMEM259	SH3GLB2	FNIP2	PAOX	FGF12	PTPN20	BEAN1	ACOT2	USP44	RASGRP2	TTLL12	VSTM4	FAM151A	CD53	RBM4	SYNE2	ZNF891	KHSRP	TAC1	SZRD1	WDR89	VASH1	ZKSCAN5	ADAMTS13	DVL1	ZCCHC3	GSTZ1	FAM220A	GORASP1	VEPH1	NOX4	RNF26	ARHGEF33	ZNF528	RPGR	SLC39A4	KCNN1	NCAPH2	MAGT1	KCTD21	CHAMP1	EFHD2	ASH1L	INF2	MAN1B1	GLMP	TNFAIP8L3	PRKAA1	ZNF230	PVRL1	TFB2M	MYH13	EMB	FXYD1	SLFN5	CNTN2	ENHO	C4ORF36	IFRD2	ADPRHL1	CTSZ	TMEM104	ASCL1	SLC39A8	PNPLA4	C19ORF48	ERMP1	AVEN	FOSL2	WDR66	CELF3	ZNF774	GPAT3	CHPF2	GABPA	TRO	PNISR	KNSTRN	MATR3	CPB2	VPS16	BAHCC1	PPP2R1B	ZNF440	STARD10	LCA5L	DKK2	C2ORF82	TBL3	APOE	ZBTB24	GATSL2	GNA15	KIF25	MSANTD3-TMEFF1	SLC2A11	MYO16	AKR1C1	CTB-50L17.10	RP11-511P7.5	AIDA	ARMC7	RAB23	OSGEPL1	DLL3	SOAT1	BCL9	PHF10	ANKHD1-EIF4EBP3	COL6A1	SERPINI2	GCNT4	FADS6	CPEB4	EIF1AY	ASL	MARCH3	CNTNAP3	LIG3	FSIP2	TWF1	KDM5C	VWCE	CENPJ	CD55	ARMCX5	STAC2	CBFB	TADA2B	C6ORF10	KIAA2012	GUCY1A2	MURC	RASSF4	GPR85	GRWD1	ZNF142	ZNF639	OVGP1	DCAF11	AMIGO1	GDF11	TACR1	M1AP	SPATA2	ZNF322	PALB2	DOCK5	TTC23	UNG	ABHD14B	ZNF692	MSANTD4	SLC7A11	C2ORF40	NUDT1	ACTR5	ZNF518B	IL27RA	NT5C	ZNF831	RBP5	LGALSL	GPR37	ATXN1	KCNS1	CTH	SNAPC2	PLCB2	HEXDC	ZFHX3	ZNF681	HIATL1	ALDH18A1	ARHGAP33	ZNF665	MORC4	FBXO40	AMIGO2	IL10RB	ZFP62	PTGS2	FUK	PECR	IP6K1	ZNF671	C11ORF24	NXPH1	RAMP3	QSOX2	RABGEF1	AC010287.1	PPP1R12C	CTPS2	BRF2	JMJD1C	SLC14A2	ZKSCAN4	C11ORF71	KIAA0226L	MYO1F	GPATCH3	ACIN1	GRPEL2	LIPI	ENPP6	ARSJ	LRP4	CPNE7	MED13L	AK7	BCDIN3D	KCNQ1	TRPV2	RTN2	ASB14	CHAF1B	SORD	ZNF765	TET2	LXN	MSLN	CTD-2135J3.4	HEATR3	MVD	AKT3	RIMS1	ZNF35	GMNN	ZNF613	TAF6L	CENPBD1	CABLES1	KRT31	RGS5	SH3BP5L	C5ORF49	ITGA8	GPR27	TMEM121	ZNF852	PVALB	PDE6C	AP002884.2	MUL1	SMG5	SLC25A29	RSAD2	CBY3	SSPN	KCNK2	ITGB1	ARHGEF6	DUSP5	ECM1	CTC-487M23.8	ADAM29	SCARB1	TCF7	MTHFSD	SLC16A6	ZC2HC1C	DSCC1	MAMSTR	STT3A	UPRT	HARBI1	DYRK2	DAB1	MBNL1	C2ORF50	GPR61	SIAH2	THAP1	KLRG1	LMNB1	IFIT2	ST6GALNAC6	C1ORF53	ZNF668	ARRDC3	SLC2A13	STRIP2	TRIM9	LHFPL5	STK11IP	POLM	C9ORF153	DCAF13	BTBD9	WBSCR27	SYN2	CFAP161	SAAL1	CYP3A43	TNFRSF1A	FZD6	GALNT16	BCL7C	MAMLD1	NEXN	TCEANC2	SLC5A11	OBFC1	GNL3L	LETM1	MAATS1	LETM2	GIN1	PLBD2	C17ORF62	CCDC74A	VIPR2	RAB24	GINS1	RFC4	PCOLCE2	CRYZ	FASTKD3	SGMS2	AUNIP	TRAM2	MUTYH	PRKCSH	CLP1	ZNF304	GPRIN1	ASB13	TRIM32	NEK6	LEMD2	ATP8B2	CREB3L1	CEP152	TMEM206	MFSD12	COL21A1	HMGB3	RPH3AL	CNIH2	CYB561A3	ZNF77	DBR1	AGAP2	MNS1	COL6A6	TEC	USP6	GOLIM4	NEURL1B	TTC23L	CLPSL1	TMEM233	PYCRL	RHOU	SLC6A6	TMBIM6	SMAD9	GGT2	MDFIC	SAMD13	PRSS48	TTLL9	ITIH4	PLPP6	PARD3	APAF1	AMMECR1L	CEBPG	SLC22A5	HEMK1	FBXW5	CDH6	ANO2	MAPRE1	ETAA1	RBFOX3	GPR137	C7ORF26	G6PD	PDIA4	TEX22	RCC2	ZSCAN21	BMPR1B	GABPB2	H2AFX	RBMS3	DHRS4	CNTD1	EID2	PUS3	SRRD	DNASE1L1	GTPBP1	THBS4	COQ10A	SLC5A8	BPNT1	ELMSAN1	PCTP	C10ORF107	CCDC71	ZNF48	SPATA5L1	MCL1	GLP2R	CCDC85C	ALG1	MIER2	GNB1L	C19ORF47	ECT2	ACOT6	PQLC2	DPF3	WSCD2	FAM186A	RNF128	BTG3	CXCL14	C18ORF32	CCDC159	LRRC7	MEIOB	ATL3	CAD	TFE3	CORO1B	LY86	PNMT	CADPS	ZNF79	TMEFF2	AP5B1	CLIC2	SEMA4C	TMEM145	CTD-2192J16.20	ELFN2	SPON1	HNRNPH2	PDCD2L	DCAF15	PSAT1	ZNF678	SLC29A2	MEMO1	MYO10	DDX39A	ARRDC1	TCF7L1	HIP1	VIT	RTN4RL2	ARHGAP23	LIG1	MICAL3	KNDC1	ACTN4	KCNK13	ZBTB49	SMARCD3	UBTD2	ADAM11	ABCG5	MSS51	BATF3	ARSA	AP000769.1	ZHX2	ERMAP	ZNF785	ZBTB2	EOGT	EFNB3	SPRN	KRBA1	WRNIP1	SLX4	RP13-582O9.6	SERPINB6	BRSK1	TRAM1L1	TUBA1C	GALNT3	KLHL11	SEMA6C	TRIM46	JAK3	LDLR	PXDN	ZNF436	NFIL3	CEP85	DNAH11	CHST2	IL16	SLC4A3	ASB6	AK8	NCOA5	ZNF497	KALRN	NUF2	ENPEP	RAP2B	RBM22	CHTF8	MOB3A	L3HYPDH	PLD6	ITPKA	ZNF215	EIF4EBP2	NKIRAS2	SNAP91	PPP2R1A	DNAH3	MICA	CXXC1	SGOL2	POMT1	NPIPB5	FAP	PRMT6	TPRN	CHEK2	AMPD2	AIM1	CECR6	KCNQ4	ZNF34	RAB11FIP1	NUP37	CRIPAK	MSANTD1	ELF1	KCNMA1	DHX16	NQO1	CFAP100	BMP4	SLC41A1	CPAMD8	CCDC64B	ESRRA	OSBPL7	PATL1	CMTM6	GSE1	PLCXD1	HNRNPA1L2	DNAH10	WDR24	CLK3	TJP1	MICAL1	UVSSA	PLEKHD1	PML	PGPEP1	NLGN1	GSG1L	ICK	CNBD1	GOLGA7B	ZNF546	DAZAP1	ZNF610	DHCR7	CECR2	HAPLN2	B4GALT1	PI4K2A	PPP1R16B	PFKL	PTN	NFYB	ZBTB37	NOMO2	JMJD6	DGKK	ATAD3B	SCN5A	ORMDL2	NPY	UPP1	SLC6A8	WDR77	CCHCR1	ARMC5	CADPS2	KIAA1919	SFRP4	QKI	TCTE1	KRI1	NPDC1	ERC2	BNC2	RASD1	MED30	ZNF629	RP11-295P9.13	ITGA4	ZNF418	DARS2	AKAP8L	SEPHS1	ZNF558	C19ORF73	SFXN3	BRD1	ADGRL1	KIAA1551	SRC	ARHGEF38	PLSCR1	STAC3	ZNF107	STARD4	CNEP1R1	TEX14	CCDC58	ACOT9	DNA2	PDDC1	AHR	TNFRSF11A	SLC24A1	STPG2	ZNF446	RP11-176H8.1	SLC6A1	VAMP8	ATRNL1	ZNF273	NWD1	CCDC94	NXN	NPB	PLA2G7	MYL12A	CNN3	RP11-166B2.1	HSBP1L1	SLC16A9	PCSK5	IFT140	ASS1	GABRB2	ZCCHC12	ZER1	TMEM129	RP3-461F17.3	SNCAIP	POLR3D	MAGI1	MTA1	NUDT10	FAM107B	SPATA20	DCT	OPRK1	AMPD3	KCNV2	FAM212A	RRBP1	THSD4	MORN5	DUS4L	PIK3IP1	MAFG	CCNA1	NADSYN1	ZBTB21	CKS1B	NCKAP5L	HYAL3	GPR55	LIMD1	CDHR2	MGAT3	NPIPB4	TRIP13	CLEC4G	CTD-3105H18.18	BORCS6	AC068533.7	WDR34	JRK	FCRLB	PCED1A	CYB5D1	HAAO	RGS22	ATP7A	DERA	SELO	TMEM120A	NEMP1	ARHGAP11B	FSD2	SMC4	SCD	RHCE	NOS1	DGKQ	ESYT3	ZNF404	WFS1	P3H3	POFUT2	LAMB3	CIART	ACSF3	DAG1	GTPBP8	SRSF11	CRABP1	CUL4B	CEACAM8	ATP2C2	RBM47	HES6	EXO5	PEX11A	ZEB2	RFXANK	MORC2	ADRA1A	SRR	HOMEZ	GDPGP1	NPL	CLDN15	PLEKHH2	PRR14	IRF2BP1	NFIC	CTSH	DEDD	PHKG1	TPTE2	LIN7C	NSMCE4A	U2AF2	ZNF606	CACFD1	TPX2	H2AFV	LAMA3	ZFP37	PANX1	FLNA	HEBP2	ADPRM	CLSPN	CHD7	METTL7A	ZNF624	DGKG	SMPDL3A	SNTA1	UBXN10	SENP8	AAAS	BRIP1	WDR81	THAP11	CTD-3088G3.8	INPP5E	KDM8	GALM	SPATA21	BTBD11	ZKSCAN2	CATSPERG	ZNF354B	EMID1	FURIN	TPGS1	MANEAL	ZNF416	ZNF592	ZNF543	LDHD	STIL	BLNK	ST8SIA4	LRRC42	CBFA2T3	LYSMD3	CAPN5	INPP5J	BTN3A3	KCTD4	LBH	FAM65C	PLEKHH1	MASTL	WRAP53	CHRNA7	FRZB	SLC35C1	CNNM4	CLIP2	LRRC17	SLC37A4	PLCE1	FLII	HMCN2	KIF1C	RP11-302B13.5	RFX5	PCGF2	SIGMAR1	RHOF	GMEB2	TMPRSS5	CDKN3	SEMA6B	C22ORF46	TBR1	DEPDC4	TTC25	ATP13A1	RCBTB1	C3ORF49	ARPC1B	THAP10	DHDH	KATNA1	RAB11FIP5	TRIM54	RASAL2	MVK	KDELC1	HHIPL1	TSPYL4	HSPA1L	ACBD4	IL6R	C6ORF47	DHX37	CD109	RBM14-RBM4	HECTD3	A2M	C12ORF66	ZNF627	DPY19L4	FAM175A	PADI2	TTC32	KLF3	CERKL	ERAP2	CCDC109B	RBMS2	SH2B3	IFFO2	SNX11	PYGO2	KY	NPY5R	ZNF672	GHDC	FRS3	CCDC88A	CCDC157	CNOT3	B4GALNT3	HNRNPAB	MAGEL2	ZNF286B	NOC4L	CLK2	CEACAM1	ITGA7	MCTP2	TAOK2	MORN3	CALCRL	ZNF320	PRB1	SKIV2L	STYX	MBLAC1	PYDC1	RPS6KB2	RP11-544M22.13	MID2	MSN	MEGF10	FBXO48	NFKBID	PRPH2	SLC26A5	SDE2	FES	PLAC8L1	KMT2B	KPTN	GNA13	ZNF92	FKBP5	OPN4	ZNF865	RAD51AP1	FUT2	ZNF480	ZSCAN25	SLC52A1	C9ORF40	MAPK3	SP140	CH507-9B2.9	SLC39A13	TRIM65	ABTB2	SLCO2B1	MIER3	MMS22L	ARHGEF26	PLEKHA5	LRCH2	ZNF180	SDCCAG3	CCDC73	MMD2	FNDC9	STEAP1	SIGIRR	PRDX4	WNT5B	UBIAD1	CNTN1	SCN3A	PCDH15	CENPB	R3HDM4	RTN3	PRKCH	NXT1	IRAK4	ERN1	CCR10	RAB29	ING1	ZNF98	PCBD2	SLC44A2	C6ORF120	FOXJ2	ZNF598	LRRC43	MYH11	EMCN	RP1-66C13.4	PPP1R15B	FZD4	TMED1	TNK2	ZSWIM4	INPP4B	TRPM4	TP53RK	ZFP28	PANK4	PLEKHF2	SYT7	ADCY7	SPRY4	WFDC2	C7ORF43	MEOX1	INPP5D	CENPO	HPS3	SYPL1	VILL	COLGALT1	ZBTB45	TMEM220	PCYT1B	SKAP1	TTYH3	LRRC4B	DAO	CCDC170	CMIP	SHROOM1	PLPP7	DOLPP1	ZNF524	RGL2	SYDE2	PLXND1	FBXL14	ANXA1	CYP39A1	MTRNR2L3	CHODL	PTPRZ1	ZNF571	KCNJ2	AKAP6	PNPO	NCAPD2	RADIL	SMCR8	MAP3K1	MNT	C2ORF68	EXPH5	FRMD8	FOXP4	CAPN3	CXCL17	GPC3	TULP3	TEF	FBXL22	FASTK	ZNF343	ZNF45	POC1A	THSD7B	TMEM158	COL14A1	NOD1	NOCT	CTNS	TUFT1	CARM1	CD226	PCLO	AXDND1	QARS	PLA2G15	FAM122C	PLCH2	CTNNA2	SLC25A21	CASP3	DGAT2	MEN1	FAM105A	MEF2A	AGFG2	TOX3	CPA6	TIGD6	MGAT1	CH17-140K24.8	PCIF1	GCK	TPRG1	LOXL2	SAMD15	BEND4	PPP1R42	IER5L	SCARA3	RELB	ASIP	NEDD4	B3GALT1	TBC1D13	RIT1	CASC10	WDR6	CCDC67	CCNB1	HSF2BP	TMEM63B	ZNF669	VPRBP	NPEPL1	FANCD2	PATZ1	ROBO3	TP53I11	SKP2	ATP10B	FRMPD4	RIBC2	NEUROD2	KIAA1614	SOWAHA	BTBD19	BBS12	POMK	GP6	NFATC2	NDUFA4L2	ALPL	SUV39H2	LENG8	MAML2	CHRM5	ACSBG2	DDX19A	WDR62	MID1IP1	DYRK1B	NOXO1	SLC27A6	ESRP1	CNGA4	DGKZ	TESK1	ZNF710	MTUS1	SYNGR2	C1ORF194	HTR1F	CXORF40A	MREG	EFCAB12	EPHB6	FAM69B	SEL1L2	PARP3	RAB33B	CACNA1I	FAAP100	PRKCB	C14ORF93	BIVM	SLC27A3	KCNA4	PKHD1	MKRN3	DAPK2	IRS1	ROBO1	CORIN	DDX56	SMIM15	CLGN	URB2	EDEM2	SLN	SLC2A12	SPATA22	RHOG	TSC22D4	ZNF282	SIRPA	METTL20	CHRM2	RP11-106M3.5	METTL18	CCDC110	KREMEN1	KIF3C	SUN3	ZNF19	SUCLG2	DFFB	ANKRD2	PHEX	DHX40	PIF1	PRUNE	FBXW9	OIP5	GALNTL5	B4GALNT4	DUSP1	FAM214B	ASB2	REXO1	ZPBP	DCAF12	FABP6	MVB12A	TECTA	MYOM1	TAF1A	CEACAM19	ZNF844	CNTROB	NRL	DHRS7C	LRP3	RFT1	PABPC1L2A	MGME1	RNF208	KIAA1522	ZNF691	RAB32	ASIC3	PAX7	TRIM8	NFKBIE	MYOZ2	CSK	KLK7	IRAK2	USP51	TCP10L	THNSL2	PHF13	CDH23	CLCN5	RAB3D	CPT1A	CENPE	ZBTB6	NKAIN2	CH507-9B2.5	PVRL2	CFTR	GALNT15	NSUN7	LRRC1	SHF	USF2	DHODH	SAMD5	TTLL3	THG1L	BAHD1	SIRT1	CCDC158	TRAF1	VAV1	NOVA1	THEMIS2	ARRDC2	SYTL3	MS4A8	GNG4	WWTR1	GLIPR1L1	CCDC81	MYO18B	MAP2K7	ZBED9	CSRNP3	ZNF525	PLB1	RGS19	STAR	TIGD3	GNA11	ZNF317	SYNJ2BP-COX16	TMEM229B	NLGN3	TRMT5	ZNF843	TMEM198	DENND2C	RHPN2	INTS1	TMEM54	ZXDB	ENPP1	SOCS4	IL18	ZSCAN9	CYP2C8	TCTE3	PLOD2	GPR82	ZNF574	FBXO4	MAGIX	UNC5C	SLITRK3	WNT7A	VAT1	NLRC3	IL11RA	DAAM2	RGL3	CTSC	NUDT8	THSD1	PEMT	POU3F3	MMP28	LRRC3B	FICD	PIK3CD	RP11-552F3.12	LDHAL6A	MSTO1	NECAB3	BIN1	FNTB	ZSCAN32	ALDH1A1	ETNK2	BHMT2	NANOS3	DNAH17	TMED7-TICAM2	FGFBP3	UTP15	ITPR1	AMDHD2	IER3	PTK7	GADD45G	PRLR	KCNH4	C4ORF32	TLE3	EXOSC2	ZBTB32	MAD2L2	DKK3	PRH1	PGM2	DIO2	AC131263.1	AGPAT2	SEC14L2	RASSF7	C2	LRP5	TMCC2	LOXHD1	KCTD16	APBA3	ZC3H4	SULT1A2	ZHX1-C8ORF76	CEP131	SENP1	DXO	CCDC13	DDN	HELB	TMEM115	MTHFS	ECM2	PDGFD	CTC-554D6.1	ZNF575	ABCG4	FBXO15	FAT2	ARL9	STAP2	RASGRP3	TRPM6	CUL7	CD36	THAP8	CYS1	CD8A	CCDC86	EFHB	MOB1A	ZNF488	PODXL	NUDT7	ASF1A	TMEM212	TPCN2	GEMIN4	IDNK	MSH4	SLC22A24	JMJD4	RUNX2	RND2	C12ORF42	ABHD14A-ACY1	SEL1L3	PPM1M	FYB	MERTK	SUV39H1	ZBTB3	PKD1L3	LRFN3	CC2D1B	MAGEE2	DDX4	ADGB	STX19	MGAT4B	ALG9	MYCBP2	FRMD4B	AMOTL1	AVIL	ENTHD2	LRFN1	BTNL9	EFHC2	IKZF3	BAK1	PTCD1	METTL23	PARD6B	CFAP57	ZBED8	SDSL	ASPN	CXXC4	SCUBE2	HN1L	PAM16	CCDC50	GYPB	GLI2	C14ORF79	PDPN	PRTN3	LYG2	CYP2A6	ATF5	LRRCC1	PIGM	TIMP1	TMEM56-RWDD3	TMIE	RGS20	CTDP1	BCAR1	ZNF71	TRIB3	SSUH2	LMCD1	TAF4	FBLN2	SMPX	CLNK	TDRD5	PKD2L1	SLC12A9	FBXO6	CDK16	ASUN	VSIG10L	AP003419.11	QPRT	VAMP3	WFDC10B	WTIP	LMX1B	TMEM150A	SLC51A	CD14	SHMT2	TTC33	CEP135	MSLNL	SLC39A1	DNAH8	HDAC1	NLRP2	RP11-140L24.4	PRR5L	SHMT1	WDR93	RAPGEF6	PIPOX	ARHGAP28	MR1	DHFRL1	SERPINE3	RIN1	GABRG1	FLRT1	TMEM98	JAG2	PIK3C2G	LDB1	STK36	ACTR8	ZNF205	ADRBK1	GPR83	CPM	MAP3K15	CADM4	GLRA2	CIC	YOD1	NFYA	TMEM63C	RPP14	RGS11	GINS3	TTC31	C1QTNF7	ALDH1A3	NFS1	FAM71F1	EYA4	TAF5	KCNK3	RCSD1	HIGD1B	DRD5	ADGRA2	SLC2A9	C19ORF38	MAPK8IP3	ZNF460	ADAM15	ITPKB	MYO1H	TINAG	CENPA	UCK1	CUEDC1	PMP22	TSNAX-DISC1	TRAFD1	PPARA	MYO3B	PRKCDBP	NOS2	GBA	MARCH10	CPXM2	TMEM74B	RELN	ABHD17A	AGA	GIMAP4	PTPN7	ULBP2	C2ORF73	ZNF385A	ZFPM1	CALHM1	ITGB4	SMCO2	PRKAB1	GRIK5	MTFR1	TBC1D16	PTPRG	PTH1R	FRMPD3	OPRL1	ADCK4	RASSF8	FAM218A	CDPF1	LIPH	ARID5A	SLC35A2	ITPKC	ZNF783	MIEF2	FSTL1	PRR25	GPR6	FAIM2	TMEM99	MPO	RNF17	FAM57A	TMEM38B	HYDIN	CTIF	DCLRE1A	ZNF780A	SETD8	U2AF1	TEX11	CD58	C9ORF69	SPDYE2B	RBM15	NT5E	DPH2	RP11-449H3.3	LIPC	EPHX1	CCDC97	GRID2	FADD	DGKD	MUC6	CFAP53	ANKRD62	PAN2	SCAMP4	SPTB	MPP3	FAM110C	GCH1	RAB40A	SH3GL1	AP3S2	IL17RC	NOMO3	KCNK12	WDR55	FAT4	KCNIP2	KMO	RP11-343C2.9	ZNF550	NPHS1	NT5DC2	ARHGAP24	TRIM11	RAB3B	CAMK2A	KANSL2	ZNF707	POLR1B	KCTD18	SLC31A2	N4BP3	FTSJ1	MPV17L2	PAX2	NKD2	DDR2	MAP3K14	SYS1-DBNDD2	RP4-613B23.5	REEP6	CCDC173	BCAS1	BHMT	BHLHE22	SEC14L4	SH2D4A	TRIM71	LBR	FAM163B	SOX4	JMJD8	GLI4	EZH2	CHRNB1	FRMPD1	IFI35	ITPR3	BFSP1	SPDYE6	ATG4A	TXLNA	GEN1	ACACB	ISOC1	CCDC150	TP53	C15ORF59	DDX55	SFR1	C11ORF42	KCNS3	CASP6	LIX1L	AMOTL2	PLD5	ADAP2	LYVE1	STK32A	GABRR1	THBS3	PROCR	NKAIN1	CCDC142	MAP3K7CL	RCE1	C1R	DSCAM	FAM127C	FBXO46	SREBF1	ANK2	JPH2	PAQR5	TLL2	ERMARD	DOC2B	EVA1A	FAM221A	ATP10A	C16ORF59	HACD4	MFSD2A	CTD-3105H18.16	DDX59	ZSCAN2	AQP9	CTAG2	SLC16A4	CHEK1	ZMYND12	ARMC4	WDR82	PER1	PROSER2	TCF3	ZNF175	ZC3HAV1	SSBP4	RAB39A	YIPF7	TRMT2A	MGAT2	C12ORF75	TSPAN18	SCRIB	MUC17	NINL	FAM26F	MARCH9	BET1L	METTL12	HTR1E	SPNS3	IKZF2	KCNH8	APOLD1	ACOT4	BAP1	C6	ELOVL2	SSH3	SSC4D	ANKRD18A	MTSS1L	APH1A	PKIB	EDAR	FBXO8	DNAH5	LSS	CHRNA5	FSTL5	ALS2CR12	FAM131B	C11ORF65	PPP1R1A	HRASLS5	BLM	ATP1B2	RPUSD1	XYLT2	RP11-574F21.3	BRPF1	HBG2	CTD-2207O23.3	BIVM-ERCC5	SLC46A1	HYKK	ZNF181	PSKH1	KLHL15	TTLL4	SLC9B1	MOCS3	ARL5C	BBS10	ZNF597	AAED1	TMEM182	CCDC40	MAP2K2	INTS5	SSBP3	CACNG5	IMPA2	LYG1	WNT10A	FBRS	USP18	PDZD2	ROPN1L	GTF2IRD2B	N4BP2	SLC6A20	ZCCHC4	CPVL	RYR2	RERE	ZNF703	SLC5A6	TMEM213	HBA2	SCN10A	RSPO4	DIABLO	SHC2	FZR1	ZNF541	CTBS	H6PD	PDLIM5	RANBP3L	ZNF829	SOX7	PANX2	GPR146	ZFHX4	ASZ1	IGFBP2	ANXA8L1	FOXF2	SERPING1	SPTBN4	GSR	TRIM22	C5	NME6	ENTPD1	VTCN1	METTL21C	GRIA1	CEP120	ZNF620	DNAI1	ACRV1	CRAT	SAMD1	APOBEC4	NABP1	TP53INP2	C19ORF57	TMEM127	SEMA3E	FEZF2	CLUH	KDM6B	ZNF879	ASCL5	SWSAP1	FANCF	FTSJ3	BRDT	AC138969.4	LPAR6	ADRA1B	DDX11	GPC1	NACC1	ZNF219	RP11-977G19.10	PLK3	RFESD	ZNF200	CDCA8	ACSL5	MYLK3	LYN	TMEM8A	CELA2B	AFAP1L1	OSCAR	DNAJB5	PUSL1	KIF4A	DMC1	UNC119B	ST6GALNAC4	PLIN5	METTL24	LITAF	SEZ6	CLIC4	PRKX	ANKRD20A3	NUDT19	MCM8	RAI14	PLEC	TYK2	TUBB6	ATG9B	ZDHHC12	ENOSF1	PNPLA3	DNAJC28	CSRP1	IGFBP3	ARHGAP25	HCG27	SESN2	C14ORF80	GFAP	MED18	MAP3K8	TRPC4	RP4-559A3.7	ZNF670-ZNF695	PRCD	PBX4	MXD4	MAPK11	RTN4R	GRID2IP	OTOA	EHD4	AGBL4	FAM117A	KIF14	NDUFA13	SLC16A3	MYBL1	KLHL1	TMEM231	HPS6	CNPY4	RASSF2	DOT1L	SLC8A1	CADM1	ZDHHC8	XKR7	C4ORF51	CARD8	ROBO2	GPAM	CTSS	KLHL14	STKLD1	CPTP	PIAS3	PIM3	TOE1	SDR42E2	CDCA5	FAM196B	MINPP1	PRICKLE4	BIRC3	GPR3	CFC1	SLC35F4	TAX1BP3	AMDHD1	TBXAS1	ZNF559-ZNF177	ALG1L	ZNF850	RP11-201K10.3	WDR4	CNGA1	CCNJL	MANEA	RPP25	RECQL5	MYO3A	ZNF776	TGFB2	CCDC141	HS3ST1	ABCC6	CCDC190	SPATA17	TRABD2B	XKR9	TNFRSF10B	FAM228A	ZSCAN12	GABRB3	VEZF1	CNGB3	PMFBP1	C2CD4C	SMAGP	ACVR1C	SDC2	JADE3	SMOX	ATF3	USP3	WNT8A	GCC1	LRTOMT	NAT16	GPHN	PLXNA1	ZNF526	SPINK8	DCK	ASB18	PLXNA3	NAIF1	RP11-411B6.6	SRSF6	UBTD1	RSPH9	ZNF777	TRADD	GHRL	CCDC36	CTU2	SRPX	PAX5	PIK3AP1	SPATA31D3	ANKRD34C	CHURC1	DDAH2	RP11-717K11.2	OAS1	AMZ1	EPS8	SPDL1	LYPD6B	TRIM58	GAL3ST3	COL5A1	C17ORF78	NUDT13	CATSPERB	TM6SF2	EYA2	KRT81	NTM	FA2H	SPATA9	PPP1R32	FAM89B	PPP2R3B	CCDC117	PNLDC1	ZNF578	BCL6	NUPR1L	RP1-37E16.12	HR	C11ORF84	NCS1	MCHR1	EPX	TRIOBP	ZNF808	PYY	MPP4	ANKRD20A1	ZNF787	CAPN12	WDR49	CCL28	RNASEH2A	ENOX1	ADAM8	ZNF157	ISLR	RIIAD1	TSPAN33	KLHL13	C11ORF95	KCNK7	CBWD7	KCNA2	FKBP1C	ZFP92	PRSS16	TBC1D8B	PIK3R3	COPS5	E2F1	P2RX6	CH25H	LTK	PTP4A2	SAMD12	RGS6	CCDC151	KIAA1161	ZNF674	FHDC1	RAB6C	ZBTB33	XRCC1	KIFC3	ROS1	EPOR	CFAP58	PARPBP	FBXO17	DKK1	ZNF805	CDH20	SLC25A24	ADAM18	FGF20	RASSF3	RPGRIP1	CENPI	NELL1	ZNF28	CA5A	RAVER1	ZNF232	SLC2A4RG	CAPN14	SLC7A4	ZNF527	OBSCN	RCN3	PABPC1L	ARRDC4	GFER	ZNF727	SCML4	C10ORF90	PCDHB4	NDE1	ZNF614	LRRC75B	SOX12	ZNF383	DACT3	GINS2	PAPPA	PSG7	UNKL	ENGASE	DNASE2	PRNP	MDH1B	RP11-65B7.2	RHOJ	CCDC134	TEK	ELN	XRCC2	SPI1	PPP1R9B	CENPH	ESRRB	ATAD3A	LRRTM3	LLGL1	GCNT7	UBE2F-SCLY	OFCC1	RAD51AP2	LRP2	UNC5B	FAM20A	CSDC2	CD300LF	KCP	COLCA2	DGCR6	UBTF	GMFG	ZBED3	ADGRE5	FAM78A	ZFP69	TMEM173	FAM234A	DOCK11	FAM217A	GGT1	SLC25A30	PLEKHH3	PIM2	ARVCF	MTMR11	CMTM8	GPR26	CCDC154	PRDM1	ABCA12	OGN	PPFIA3	FAAP24	PPP1R3C	ZNF585B	LIMK2	TRIM73	C11ORF68	SLC22A1	ZIK1	WFDC3	GPAT2	ZNF154	ITGB8	FRK	EGR2	PRDM6	WDR88	OTUB2	BTBD2	RP11-298I3.5	CANT1	FBXW12	C7ORF31	PEX12	PLXDC2	MOCOS	CLDN10	OSMR	ORMDL3	TMEM217	RRP9	FHL3	RAD54L	TMC4	SLC35E2B	CCDC177	LPAR1	MMP25	CATSPERD	GMPPB	RNF135	C19ORF44	MSRA	ZGLP1	TNFRSF10A	TUBB3	PPFIBP2	IGF2BP3	ADAMTS9	VWA3B	CLEC14A	ZNF101	CACNA2D2	PAQR9	KIT	B3GNT5	AARS2	ABCA7	SNTB1	CACNG6	RP11-257K9.8	TC2N	ZNF324B	ARFGAP1	SAXO2	PREX2	THPO	EPHA6	TP53BP2	MBOAT1	ADAMTS10	NLRP7	FAM19A4	GMPPA	DAP	PRKCQ	ZNF239	NRAS	ASIC1	TSPAN11	TGFBI	CNDP1	FBLN5	COLEC10	CDH12	OMD	ARAP3	SLC10A3	DPP7	DOCK8	BCAM	CHRNA6	VARS2	PLAT	RCOR2	ANO8	PROCA1	MEIS1	RNF182	NOSTRIN	NELL2	LAMB4	ATP6V1C2	SRSF1	RAD54B	HEATR9	UCKL1	PTK2B	TMEM81	SMYD5	GPR160	NLRC4	TRIM5	CCDC108	PENK	C14ORF28	YES1	PALD1	MVP	ADAMTSL2	MYLK4	MME	CLDN4	CELSR1	ARHGAP6	F5	SPINT2	FAM83A	MROH7-TTC4	MXD3	FAM86C1	MACC1	GGN	LMTK3	VIL1	ARIH2OS	CPEB2	TPPP	GCNT2	IL15RA	STK32B	CREB3L2	TRIM56	PTGIS	SPIN4	TTLL6	EDIL3	CEP72	ABCC3	DRAM1	AKT1	IQGAP2	NBPF20	TMUB1	RASD2	CLEC2D	RGS3	TNKS1BP1	CYYR1	ZNF385C	RBM43	YBX3	ERG	PFKFB4	COX6A1	GCKR	KCNH2	RP11-178C3.1	NAGLU	CNFN	RERGL	CENPQ	MYL9	EDN3	KBTBD8	CNTFR	SMIM1	CRYGS	COQ2	ANKRD31	TRIM72	PLPPR2	FBLL1	NOXRED1	ADGRF3	PCDHB6	CHRNA1	ZPLD1	BCL10	CCT6B	SYCE2	CRHR2	TRIM25	SLC6A9	TAPBPL	BRMS1	SULT2B1	RP11-505K9.4	SETD1A	BCL2L10	RNF152	TTC38	SCML2	IL23R	EMP3	DIRAS3	EMILIN3	FBXW10	SLC22A13	PLAC1	SUN2	RHBDF2	OVCH1	CHAC1	C1ORF74	HYAL1	MPZ	ZNF221	TCAF2	BORA	PGLYRP2	NRK	RNASE10	BRINP3	IL1RAPL1	DACT1	CHRNB4	RFNG	ADCK2	NUSAP1	NID1	NEB	IGSF22	CRHBP	ADAMTS18	AHDC1	SLC34A1	PCSK4	SERPINB1	LEKR1	BIN2	DIO1	NBPF14	ASPA	PLVAP	ZNF202	RP11-697E2.6	LAT2	SYCP2	SLC6A16	ALOX5	GLB1L	C11ORF85	IGDCC3	ATP8B3	THEG	SFTPD	ETS1	HPSE2	MIIP	ADCK5	TULP2	PTAFR	ADGRE3	GDF7	C1QTNF6	BMP1	GTF3C1	POU3F2	CD101	BTK	IRAK1	C6ORF132	AHRR	PROM1	LDLRAP1	LY6D	RRAD	RFFL	TEKT1	VAV2	KCNH6	MCTP1	CXORF57	ZAN	SFT2D2	GPR68	AL365181.2	RNPEPL1	APBB1IP	CMPK2	SHC4	GPRIN3	LTBR	ZNF740	SLC16A13	ADIRF	EIF3C	BAAT	SPSB2	ZNF112	EEF1A2	ADGRA3	C7ORF25	C2CD4D	ZFP36L1	GRP	CTD-3105H18.14	AXL	ZNF860	CHRNA4	MED12	DEGS2	LMO1	RP11-736N17.11	PABPC1L2B	SLC5A12	PLAC9	PLEKHF1	TTC34	ADGRL2	HTRA1	TMEM221	ALOX12B	AURKA	ABHD11	FGF2	IBA57	DECR2	NPFFR2	IKZF5	XKR5	TGFB3	STK11	LMNB2	CITED1	PPP1R35	FIBIN	LY6G5C	FAM195A	ZNF57	PIGO	ZNF185	CDC42EP2	MND1	LRP5L	SLC6A13	CFAP77	SLC22A18AS	PIWIL2	GM2A	NPPA	IFI16	ARMCX6	TJAP1	CDC6	ZNF114	TCEANC	MYOZ3	ZBTB14	HESX1	GPR88	PSG8	ZNF182	CSNK1G2	C1ORF233	TMEM200C	C6ORF141	ZWINT	PAIP2B	ACOXL	RIN2	FAM129B	ERBB2	NLRP8	PASK	HPD	PGLYRP1	MTMR8	DCDC2B	KLK10	HS3ST3A1	TEX26	FBP1	FAM129A	SNAPC4	IZUMO3	HBA1	VASN	EEF2KMT	CENPF	GPER1	PPP2R2B	ZNF768	KCNA5	TRDN	MAGEC3	TMEM132E	DCLK3	HIST1H2AC	RARA	TMCO6	ASB17	PELI2	CENPW	LRRC55	HCRTR2	GLRA4	C16ORF96	PSD2	MON1B	AKR1D1	RET	PRRC2C	CCNJ	KRT5	NR5A2	FAM196A	CARD11	ABCA1	TNFSF4	VSTM1	C4ORF26	PKP2	IGSF23	FBN2	PCDHB10	DEPDC1B	EDEM1	AGAP3	SLC29A4	CDC14A	FAM177B	KLHL21	TMEM244	LZTS2	PRX	C21ORF59	SPATA24	DIAPH3	NDUFC2-KCTD14	SMAD4	APEX2	WSCD1	ANKRD55	GLIPR2	ZNF701	ZNF284	OLFM4	CARD14	RIMS4	RAB36	KCNJ11	CTD-3222D19.2	KCTD5	MPND	VSIG1	C6ORF58	TIGD1	ST6GALNAC2	COL4A4	PDE6A	HGF	SERPINB8	MN1	SETD9	TRPM1	ANXA3	GPSM1	RP11-468E2.6	AK5	THOC6	CPNE2	GRASP	TMPRSS9	FAM53A	MYH7	CAPN15	RP11-766F14.2	TMEM255B	LMF2	C14ORF178	ABCG8	RP1-179P9.3	TMEM200A	EPAS1	CACNA1B	BMP7	HSPA6	C2ORF44	PLPP4	GAL	SLC38A8	NCMAP	BSPRY	SLC47A2	SPINK2	ALPK1	MAG	HIST1H2BB	TYMP	GNG13	GML	NOP14	NR1I3	GTF2IRD2	TRPT1	TNFRSF19	AC009065.4	TIPARP	SLC39A12	HSD17B13	RELL1	TMEM45B	CHRNB3	HTR7	SLC5A9	MEI1	HYAL2	ZDHHC18	KIF24	TAF5L	FBXL17	GALK1	MEI4	RND3	RELA	SVOPL	SLC7A7	MFGE8	CTD-2331H12.8	MTRNR2L10	ELAVL3	NAPRT	CACNA1F	MATN1	LCN15	C4ORF46	NHSL1	ZNF99	ERLIN2	PARS2	SLC2A5	BCL2L2-PABPN1	LOR	CD22	PDE6H	TSPAN15	SEPT14	WNT2	PKP3	TGFBR2	GNB3	IRAK3	GUCA1B	CENPK	CHRFAM7A	CENPN	PPP1R17	THBS2	VRTN	WIPF1	ZYG11A	CDKN2C	SPATA4	PIM1	SPC25	TMEM240	SMN2	SMO	NAP1L6	VPS37D	ABCC2	TIFA	RGPD2	CPA4	CYP27C1	RAMP2	TMEM39A	NAV3	SLC44A3	ANKS4B	MYB	EFHD1	ZNF775	RABL6	MT1A	ASAP3	FAS	PSORS1C1	BMP3	CPS1	FANCB	ZNF502	SGSH	CCDC69	GPR37L1	CPN1	EDARADD	CCDC178	PLAUR	MSANTD3	CTD-2006C1.13	MOGAT1	SSTR3	RP11-77K12.1	MRLN	A3GALT2	TACC3	MYO15B	ALS2CR11	CPO	NOTCH2	FATE1	TSPAN10	KLF16	PLK1	HSD17B1	CTC-454I21.3	GJB5	PDCD1LG2	AP5S1	CCDC144NL	OR8S1	CHADL	ADGRE2	GREM1	ALG10	PABPC4	SLC29A3	CRISPLD2	LCMT2	MFSD2B	ACOT1	HBEGF	NDST4	TNN	SNTN	CPED1	DPYD	PM20D1	OCM	IFNA1	ZNF229	CHI3L1	RGAG1	EDNRA	FOXO1	OXTR	QRICH2	PALMD	FLT1	PPM1N	PGM5	MALL	ZNF433	BEST1	ASGR2	PRSS36	TSHZ2	TPO	CHRAC1	ASB15	ADSSL1	AC004076.7	RREB1	SLC25A18	GPR39	FUT1	KIF23	XIRP2	VWDE	TSPO	ZP3	ABCB5	EFCAB1	THEMIS	NXNL2	PAH	LGR5	EPS8L2	ISM2	MOG	NLE1	CALN1	CDKN1C	RHBDD3	SH2D6	CSNK1A1L	KIF15	SAP30	RRH	HMGA2	FBLIM1	CTD-3148I10.9	ZC3H7B	CDH1	WDFY4	PROX2	SPATA3	SPRY3	FAM222A	KDELR3	AC108938.5	NLRP5	ACER1	TSKS	PPP1R1C	TSPAN8	TRIML2	CFD	ZNF513	SARS2	KRT19	PHLDB1	SH3BP1	RBP7	RGS8	HTR3E	TMPRSS11A	SMIM10	PLIN3	MYBPHL	BCOR	CNN1	PSMA8	PHLDB3	BTN3A1	MRC2	MEPE	NLRP12	PLD2	AARD	SCN7A	XG	MAP3K19	PCDH12	PLCD1	CRTC2	C19ORF45	FAM24B	DUSP15	CNTN4	TRIM61	NFIA	ZNF485	EFCAB13	PIAS4	EIF5AL1	C12ORF60	SLC24A5	ACAP1	SLC25A15	VWA7	MC1R	IFNLR1	ARHGAP42	PARP12	GALNT12	ADGRD1	C17ORF96	WDR63	AC011513.3	KRTAP5-11	PLCXD3	PLPPR1	HES7	RP11-371E8.4	HLA-DRA	FGD5	ZBTB47	CTD-2583A14.10	TMBIM1	RPS6KA1	PCDHB12	CD40	TYR	ATP11C	SRRM5	EIF2S3L	P2RY8	GOLGA8M	LRIG3	ZKSCAN8	ANXA13	BAIAP2	FGF18	PLA2G10	C1QL3	BVES	CERS3	RBM24	TGFBR3	GCSAML	TEX15	IGSF5	RBPMS2	MRM1	NOX5	GLIS2	LGI2	THRB	ENTHD1	LRRC74B	ZBTB39	CXORF36	C9ORF92	PCDHB2	TDRD12	ZFP91-CNTF	GPC4	KNG1	FPR1	ZSCAN20	CLIC6	CCDC74B	TMEM159	SLC4A9	DAB2IP	ARSE	ACTA1	ATP2A1	ZBTB34	PTOV1	SLC9A2	PCBP4	CACNA1H	MEPCE	SSC5D	C22ORF23	ANLN	LAMA5	HIST1H2BD	KIF11	CCL26	ZNF132	SCARF2	CORO7	CLN6	CENPL	LDHC	ZNF835	COL8A1	LRRIQ3	KLF11	DONSON	TPH2	P2RY12	PAK6	UPF1	MYH3	FBXO30	POLRMT	PHF2	AGBL2	CUBN	DEC1	CTB-133G6.1	DNAJB2	HPGD	GRAMD2	ADAMTS6	MEX3C	PMEL	ECI1	STON2	PRSS38	DPP4	UBE2Q2L	AGMO	CCNE1	FAM110A	MAFF	PSTPIP1	HSPE1	DPT	GVQW2	AL596220.1	CERS5	SP1	NFAM1	CYP27A1	PPP1R26	CLCN7	MED7	ARHGDIB	AC002310.13	FAM71F2	HSD11B2	ITGA2	CFAP73	CCR6	UNC5D	IQCC	TMEM51	CACNG4	CLDN20	ATP12A	C15ORF38-AP3S2	ITGA11	ZNF784	ZNF491	NCKAP1L	RNF166	NPSR1	RP11-795F19.5	PGBD2	FBXO10	MAP7D3	RFX3	CNNM3	CCND1	ADAM33	COX16	RP11-15K19.2	SYK	PBLD	PIGW	LSMEM1	ZDHHC1	CD70	AKNA	RP1-4G17.5	U2AF1L5	LRCH4	SLC18A2	SEMA3D	GPR34	DYRK3	PIK3R6	SERF1A	CNKSR1	NEK2	PLOD1	ACE	SLC16A8	TRAIP	TCF24	PRR5	EME2	SPINK5	RNASEH1	ISYNA1	TTC30A	HSPA2	MED22	CTGF	ZFAND4	RFX6	TRIM63	KISS1R	TGFA	PLG	TMC5	KIAA1755	RP13-672B3.2	MRC1	FAM69C	DCLRE1B	GUCA1A	MEGF6	NCDN	PIDD1	ENKUR	ALOX15B	TMC3	MBNL3	SERTAD1	NPR2	TNXB	PLLP	MLST8	GRAP2	BCL3	CHST7	MAP2	CCDC61	HCN1	GPR108	RBBP9	RPS6KA4	BEND3	TSPAN6	TFEC	AC113404.1	HIST1H1E	ADORA2B	MYT1	KIFC2	CCDC129	HRH3	YRDC	ABCA4	ZIC1	CD96	TSPAN1	PLK5	AKR1C2	SPC24	CMTM2	TRIM62	MSI1	RGPD4	SLC10A4	TRPV3	LHX4	PLPP2	TJP3	SOX2	CMTM5	FAM81B	TGIF1	AC084219.2	SORBS3	CLDN6	GDPD5	TNFAIP8	SERPIND1	SULF1	SPSB1	AGMAT	CFAP47	NANP	DNASE2B	ZFP3	KCNE4	ROR1	CTB-102L5.4	CASC5	PXN	SP110	C1QL2	ZDHHC19	OR9Q1	KCTD15	PSD	GRAPL	ZC3H12D	RPRM	MTRNR2L11	FBRSL1	NME1-NME2	ABCG2	MRGBP	FAM129C	APITD1-CORT	CCNE2	TRPC7	LVRN	ZNF319	TFAP4	GALR1	PERP	IL12RB1	MYO1C	SMAD6	CCDC183	KCNJ8	LCN1	TCF19	HHLA2	STARD5	SLCO4A1	SAMD9L	SKIDA1	EFNA5	OAF	LDLRAD2	GRM7	LMOD3	ATP2A3	FERMT3	HLA-DRB5	TTC29	NPIPB3	AC003006.7	THAP9	DRGX	ZNF649	RP11-145E5.5	TPTE	RFPL1	EHD2	REP15	IGSF1	FAM86B1	OCLN	COLEC11	KCND1	PIFO	CDAN1	PRAM1	TARBP2	ANXA5	LRAT	MLKL	TXNDC8	ACSM4	PLPPR3	OXGR1	GDF6	TLE2	RAB40AL	BBOX1	HTR2C	SAMSN1	EFEMP2	NDRG2	NPW	BMP8A	LCNL1	ATP6V1G2-DDX39B	RSPO3	SLC13A4	TYRP1	TMEM185B	LHX6	MARVELD3	KLF10	CTD-2510F5.6	TNFRSF4	MFSD9	FAM84B	SH3TC2	KCNMB1	PAWR	MDS2	GLI3	ESPL1	TTC4	IGLON5	ACSS1	UFSP1	ASF1B	C16ORF71	APOBEC2	RP11-159D12.5	FDXR	PLXNB2	NAT14	C10ORF67	TP63	TEX40	CHST3	ATOH7	CRB2	INPPL1	NAGA	COL13A1	RNF32	DDX60	EPN3	SLC32A1	CDHR1	RP11-296A16.1	MYCBPAP	SHROOM4	TAGAP	ARF3	LRIT3	LCP1	ENTPD7	TGM3	FAM43A	TNNC2	RP1-27O5.3	ANKLE1	TBC1D3	C1ORF234	C3ORF84	KIFC1	ALPK3	CASS4	SLC9C2	CIB3	TSPAN16	TUBA3D	ZNF469	MYBPC2	TNK1	ECT2L	PGAM5	CLCA4	AIF1L	KRT222	SLC25A41	LRRC66	NRTN	F10	TMPRSS11D	TEAD4	RAB4B-EGLN2	CTC-432M15.3	KRTCAP2	LIX1	SPTLC3	AP000721.4	DOK4	CASKIN1	ZNF837	KANK2	DYDC1	SLCO1B3	KIF12	GNB2	PRDM16	FAM43B	MT2A	KCNAB3	OLFML3	DMRT1	GATSL3	C6ORF52	ALG1L2	ZNF788	KLK5	ID1	CDKN2AIP	GUCA1C	C1ORF94	GPR149	XKR8	RP11-136C24.3	ZMYND19	RBM34	AMY2A	PAFAH2	RAB19	AADAC	IDO2	DSG3	MARVELD2	BARX2	HEMGN	FSHR	CES5A	CDCP1	C10ORF2	FAM46A	IL17RB	ZNF696	PINLYP	GSG1	NACC2	LTBP2	HLA-DPA1	C12ORF54	TACR2	ITGAM	RP11-162P23.2	HLA-F	ROPN1B	RP11-178L8.4	B3GNT9	PITPNM1	MYOF	ADGRG1	TSPAN19	MTHFD2	TAF10	ANP32D	ZNF517	LEXM	HORMAD1	PLIN2	C16ORF86	ACTC1	CTSO	ZNF408	GLYAT	MYC	ZNF358	SPX	BPIFC	EDN1	C1ORF198	MYO5B	PLK4	MYRF	PWWP2B	PIP5KL1	SLC35D2	ARHGAP27	CDC25C	G0S2	ARSF	HNF4A	KCNE1	CREB3L3	IL20RB	RAD51	ELOVL3	PRRG2	ZNF687	SYCE1L	MUC7	TPBGL	RBP1	PRSS35	POPDC2	TNNT2	MAP3K12	TNFRSF13B	MAP10	IL13RA2	PET117	RTKN	GMNC	STAT5A	AC245100.1	TMEM61	C8ORF4	UPB1	GDF5	RCVRN	IDO1	TMEM86A	TTYH2	F8A3	GLUD2	HCK	FAM159A	C5ORF47	THAP5	RP5-874C20.8	IGF2BP2	IL23A	SFRP2	GMPR	ABRA	BCL2L2	NLRP3	APOBEC3H	COX7B2	AEN	EIF4EBP1	KLKB1	CCDC121	TEP1	AKAP14	FAM47E-STBD1	ZBTB5	ELOVL1	RP11-96O20.4	POLR2J3	CSF2RA	IQCD	MAFB	CCER2	CELSR3	FAM83E	MESP2	HK2	SPATA18	KCNJ16	SLC30A10	SCARF1	SYNPO2L	PQLC2L	EMP2	TCP11L2	MORC1	ERBB3	HEPN1	TMEM125	VWA5A	CD52	TMEM216	CCNI2	PIGA	ZNF730	FAM60A	CNTD2	SPTBN5	SPINT1	TBC1D3L	ZNF256	CTB-127M13.1	KLB	PRR19	SLCO1A2	MED20	SMAD7	ITIH5	TSPAN17	AC010642.1	AIRE	CIITA	HIF3A	NEDD1	DGAT1	ZC3HAV1L	AC069368.3	FIZ1	CFAP157	CAV1	ARHGAP31	GYPA	HMCN1	MCM7	CCDC120	HEPACAM	SEPT10	PYCR1	IGSF6	USP35	C10ORF12	TRIM68	ADAM21	MATN4	TLX2	COL7A1	ELK3	TAS1R1	TNNT1	DNMT3B	BPI	RSPH6A	FAM101B	CLDN14	PEX5L	NSMF	BARD1	HMG20B	PVR	XRCC3	SLC2A14	HSF5	DCST2	PDLIM4	GIPR	GVQW1	KCNJ15	BTN3A2	SERPINH1	PARD6G	LRRC16B	COL4A5	TARM1	RGPD1	SETSIP	SLC45A2	KEL	GPR1	REM2	ALG10B	ARSD	TMEM218	ECHDC3	ANGPT1	AUTS2	KIF7	C9ORF64	SLC35G1	CASZ1	HAPLN1	ITGA1	LACC1	IL1B	INSL3	NINJ2	PPP1R13L	ZNF763	TNFRSF8	ZNF654	SLC19A3	ACTL6A	LIPT2	IL1R1	GFRA1	CDC34	SLC12A3	SKA3	TDGF1	CD6	ARHGEF25	GRIP2	ALDH1B1	PLEKHG2	TMEM229A	ERVMER34-1	KCNK6	AC073657.1	DOK3	EYA1	RFPL3	EFEMP1	ZKSCAN3	GSG1L2	RNF125	SEC61A1	RP11-49K24.6	STK17B	AC007906.1	RNASE1	TMIGD3	ACKR1	FBXO5	VTN	LDB3	CAMK2N1	GOLGA6L4	INSRR	SLC25A10	CD99	GDF10	DTX2	FOXP3	SIAH3	LGALS3	ZNF165	SMN1	NOX1	SLC5A1	RSG1	ANO1	HYI	CTNND2	COL9A2	PFKFB1	TRAF3IP3	ZNF750	TCF4	WIF1	IGF1	CLEC4C	CELA1	DENND1C	SLC26A10	PCGF1	ATXN7L2	IGFBP4	SMARCD2	TEKT4	RASGRP4	SMC1B	MRGPRF	OTOF	TRPM8	MYOCD	PCDH7	H2AFJ	COL18A1	PTGDR	PRSS54	ENPP3	SEPHS2	HIST1H2BE	XAF1	TTPA	GABRB1	LATS2	HCN3	MYRFL	ALPK2	MPST	OTUD1	LRRC19	AC253572.1	TKTL1	PCDHB15	MYO7A	NMI	FAM72B	HES5	BOK	CCNB2	CCDC166	SYT15	LTV1	UBE2M	ACAP3	MAOA	TMEM150B	PLD4	TNNI3K	RP11-152F13.10	GPR143	ENAM	SPR	ZNF20	RBPMS	FBXO24	FER1L6	SCNN1A	VIP	BCL2L11	EPSTI1	APELA	SEMA3B	APOBEC3G	PTGS1	TP73	PI16	FOXO4	SLA2	SERF1B	SGK3	GPNMB	CTCFL	PPEF2	PECAM1	INHBA	IZUMO2	NAA11	PCSK9	LINC00493	FCER2	C17ORF99	MPL	UGT8	PTPN6	CDCA4	PODNL1	LAMA1	ATP6V0A4	SMPD2	IRF1	ADRA1D	C1QTNF2	PIGQ	BTN2A2	DRC7	ANK3	ARGFX	CXXC5	TONSL	IGFBP1	TNFRSF10D	HSPA12B	ACKR2	SQRDL	SH2D4B	OLR1	GATA6	SPAG17	LRRC10B	LRRC53	CEBPA	TMPRSS15	KRTAP13-2	CRLF2	MEP1A	QRFPR	CHST13	NOS3	SARDH	ERICH6	TIMELESS	TNS1	NMB	ADAMTS1	PLA2G1B	MMP26	ABCB11	MCAM	KCTD19	CRIP3	ZNF724P	UAP1L1	ITGAD	C1ORF141	STK33	INSM1	HAPLN3	HES1	PCK2	SPATC1	ACSM1	CARD9	SLC35G5	CTD-2207O23.12	SULT1C2	PLTP	ZCCHC18	KANK4	UACA	C3ORF20	CA8	P2RY6	FCAR	TBC1D26	EMILIN2	DAPL1	CCNA2	GRIA4	PAX8	PRRG4	SHOX	SELV	BOLL	DSG2	ZNF530	SLC46A2	CRACR2A	MEOX2	NEK8	RP11-447L10.1	PRELID3B	ASB16	RP11-446E24.4	KDM4D	VEGFB	RP11-745O10.4	UBALD2	AMACR	GRIK2	GRIN2C	EFCC1	TICRR	SLC2A2	MRGPRX4	HAMP	TMEM232	RHOC	C6ORF222	CECR1	ASIC4	CCR9	FANCG	SH2D1B	PIWIL1	HRNR	C4ORF19	RPL3L	CTSK	NUTM1	MEIG1	FAM114A1	STARD6	CPSF4L	FNDC7	DLEC1	PLSCR2	CSRNP1	SFRP5	GLB1L2	TUBA8	PSG1	AIM1L	RABGAP1L	CACNA2D3	C21ORF62	HMMR	RP11-343C2.11	FBLN1	MSMP	WFDC9	CD8B	LTBP3	SLC9C1	SPATA32	PCDHB14	DSC1	IQCF3	LLGL2	SERTAD3	TMEM235	PIH1D2	AF131216.1	TMEM47	TMC1	TNFRSF25	MFSD7	CR1L	LSR	ZNF486	TAS2R1	TDRD1	ANKRD45	RP11-123K3.4	H3F3C	EIF6	VASP	UPK2	ZNF442	CTHRC1	AC109829.1	GALNT6	CTD-2192J16.17	WDR72	COLEC12	OVOS2	TNS2	CAPG	TAC3	CRYBA4	PEX11G	TP53TG3D	EBF1	LYPD3	CA2	ADAM28	FAM171A2	ZNF257	DYRK4	RP11-722G7.1	UNC13D	AHNAK	EGFR	DRICH1	LEAP2	IDUA	EGFLAM	C18ORF54	CD9	YBX2	TTC16	PRR11	PDE11A	TNFAIP2	SORBS2	CALML4	AMPD1	MRGPRX3	PHOSPHO1	CRYGD	C11ORF70	ST8SIA6	KCND2	CLEC18B	C3AR1	FHOD1	PRR34	LPO	PSCA	PTER	CDC20	TNIP2	FOLH1	LL0XNC01-16G2.1	TPRXL	NTSR2	OR51E2	ABHD14A	PSTPIP2	BRICD5	REEP4	TUBGCP6	IQGAP3	PPP1R36	ALLC	CRX	AL589743.1	PABPC5	STK31	ZNF225	LEMD1	MST1R	SLC5A10	MTUS2	ASB5	C3	INSM2	CTU1	TEKT3	POU3F1	AMER1	ASMT	SLC25A1	TMEM140	FAM71D	ISM1	HS3ST3B1	CCM2L	CCDC9	FMR1NB	RP11-108K14.8	IL13RA1	OGFOD2	DYTN	HIST2H2BE	DOK7	BATF	DRD3	SEPN1	ZBTB9	RNASEK	NUGGC	TTC3	HAVCR1	PDGFRL	NLRC5	RP11-529K1.3	ARAP1	SNX18	IL33	SAPCD2	GOLT1A	SARNP	SAG	SH3BP4	GTSE1	CD200R1	ACTG2	SNPH	HVCN1	ETNPPL	SPAG4	MARCO	DDIAS	LPA	LEF1	METTL1	COL10A1	IGFBP7	PHF19	FAM19A2	DNAJB13	DPEP1	ORAI3	CPT2	TEKT2	FAM90A26	CTGLF11P	AC024592.12	FERMT1	PDZK1	RP11-432B6.3	EXOC3L2	CTC-435M10.3	CR1	EIF3CL	PLSCR4	UBE2U	STAB1	TNC	BTNL8	AR	SHKBP1	SLC35B2	MDGA1	LAMP3	RAP2C	DISP1	MSTN	MST1	KIF18B	CCDC163P	BLOC1S6	CDHR5	LAMC2	MAPKAPK2	STEAP4	RGS9	GNG12	FST	FMO3	TCEA3	LYPD6	SLC9A3R2	GPR156	LENG9	ZNF316	TM4SF5	CP	KRT86	AGR3	PRDM14	IL15	HCRTR1	LTB	TBX15	USP50	MPZL3	SLC5A5	FNDC1	TRPV5	SLC28A1	KLK6	CENPU	VAX2	ALYREF	OR7A5	PNPLA5	ITGA10	TP53TG3C	RGPD6	CTD-2528L19.4	ST8SIA2	TTLL10	CCL24	PRIMA1	AFP	CD27	CAPS	NEURL4	CDKN1A	P2RX1	TMEM236	B3GNT3	RP11-1021N1.1	HELZ2	BCL2L15	RRAS	NKX6-2	TAP1	C8ORF88	SOX13	HPGDS	CERS2	C2ORF61	MMRN2	CDKL4	PSD4	SYTL4	C15ORF48	LMNTD1	BBC3	CDH18	AIF1	CRB3	MYH6	PDCL2	HIST2H2BF	TFPI	CGN	CDC42EP4	LECT1	CNPY1	MYOM3	CDCA7L	GDF9	CDCA3	IL1R2	SOWAHB	RPE65	AC006538.4	RHOD	GLTPD2	FAT1	TMC8	IL10RA	EHD1	F13A1	HIST1H2BN	ARHGAP4	PRSS57	SIGLEC9	RP11-831H9.11	HK3	LRRC4C	LPCAT2	PPP1R14A	C5AR1	ONECUT3	COL11A2	FPR2	LTF	GLRA1	KIF2C	ALDOB	PTPRC	ABCA8	WNT3A	EZR	GPX7	C16ORF89	MYH15	BTLA	CCDC172	FGF7	FGR	RIPPLY3	ITGAX	SLC2A7	CDT1	CCNB3	RGS21	SI	SLC25A20	THEGL	SLA	FAM83D	CTC-512J12.6	SLC7A13	PARP9	FAM111A	HIST3H2BB	PTGER3	DSCR4	DNAJC22	PKLR	ART5	CCDC116	GLIPR1L2	TRPV6	IFI44L	CACTIN	PPP1R3A	RECQL4	SMIM3	RAD9B	IFI27	LOXL1	NIPAL1	MYO1G	GRIN2B	JCHAIN	LCP2	RASA4B	TBC1D10A	F2RL1	GPRC5A	LSP1	DKKL1	SLC7A3	PLP1	POTEG	NXPH3	TMSB4Y	CCL17	VCAN	NUDT17	CLEC12A	SMCO1	TMEM154	TBX19	ANXA9	PBXIP1	UHRF1	C5ORF67	MUSK	C6ORF201	IMPG1	ABC7-42404400C24.1	PIWIL3	LRRC69	IFIH1	SCARA5	GRTP1	AC008522.1	C16ORF78	FOXM1	SLC37A2	GPR153	C1ORF146	EBF4	C3ORF22	GCM1	CEL	GSDMD	AC064829.1	FMOD	GMIP	ZNF70	C10ORF128	CD74	HSPG2	LAT	KRTAP9-9	CCSER1	C5AR2	PDGFB	CIB2	SHCBP1L	TGM6	TAGLN	ATP6V0D2	C1QTNF9B	GYPC	GJD4	SLC25A31	ZNF726	HSH2D	GPR150	RFTN2	ALOX5AP	RP11-347C12.1	SALL4	LRRC45	ADA	PTPN22	POMC	LGALS3BP	PHKA1	S100A1	C7ORF61	SERPINB2	CDC42EP5	IL5RA	DAND5	CLPSL2	CCDC152	GRM4	HIST1H2BJ	CDR1	C17ORF53	CTD-2313N18.7	SYNE1	RP11-12J10.3	ZNF600	OSGIN1	MS4A6A	PDE9A	BCL2A1	ZNF729	HTR3A	CA6	GPRIN2	OPALIN	HBM	TNIP3	SCGB1A1	FLI1	SLC22A25	RIBC1	OLFML2B	TRIM38	ALOXE3	RELT	SEPT12	LRRC38	CAMK2N2	HTR3C	MT1G	MT4	TLE6	SPIN2A	ADAM7	HIST4H4	WNT6	CD82	S100A16	VRK2	OR52A1	SP6	ICAM4	ADGRE1	NODAL	CT55	CHIT1	TRIB1	CKAP2L	MMP16	LPAR5	BEST3	ADAMTS20	KCNG2	NOTCH3	WEE2	CD5	TRIM77	MRGPRX2	LRRD1	DENND2D	ARL6IP1	HTRA4	LIM2	TMSB15B	FAM124B	ERMN	CYP3A4	NANOS1	ITK	ITGB5	C9ORF57	KLHL10	PDK4	ADAD2	TLR5	PHYHD1	CD3G	IL2RA	MYCN	CELA3B	PAQR6	FAM181B	SH3D21	MS4A4E	RGS10	RAB44	REC114	CLDN18	RDH10	PXT1	HRH4	OPN5	VASH2	FGL2	GNG5	AC009133.22	TRPV4	ANGPTL6	MAST3	ARX	GIGYF1	HNF4G	AOX1	PRR5-ARHGAP8	ASPRV1	C20ORF85	SIM2	MDP1	FAM167A	CRISP1	NEDD8	MUC16	GATA4	CD4	BPIFB4	FRAT2	KLK14	ELFN1	KCNE2	GCM2	CYTH4	TNNT3	CLEC9A	GRK7	LRRC72	MRO	DUOXA1	CGA	FANCD2OS	PRR27	EDNRB	HES2	UPK3B	TMEM106A	PHGDH	GFY	C1ORF162	NMRK2	PLA2G4D	XKR3	SULT1C4	GJC3	LCE3C	FAM186B	SLC9A3	NPAP1	TGM5	INSL6	SPINK9	LY75-CD302	ADAMTSL4	GPRC5B	ITPRIPL1	SKA1	HEPACAM2	CPA2	KCNJ14	ZGPAT	ZNF628	SLC26A7	MSX1	DND1	IZUMO4	NXPH4	ALDH16A1	LRRIQ4	MUCL1	TSGA13	ITGB6	RNF43	ANKRD53	EXD1	ZNF91	FAM83H	NUAK2	CHRNA9	FGD3	BDH2	TMEM45A	HEG1	PNPLA1	PKN3	GLYCTK	GIT1	SLC28A2	TFAP2D	SLC4A2	RP11-500M8.7	C7ORF72	CYP4F3	PNLIP	LRR1	CTD-2521M24.10	IL17REL	NCBP2L	SDR9C7	ADGRG5	HRC	CLDN19	GAL3ST1	GUCD1	TMEM40	GRHL2	LGALS12	CYSLTR1	SMOC2	SCNN1G	ZNF853	TMEM63A	GAS1	PARVG	SPACA3	KCNA3	LAMC3	GPA33	ACCS	PKHD1L1	AP000350.10	SPDEF	ACSM5	OAS3	RPP21	ACTRT3	MNX1	RP11-20I23.3	FAM110D	CLRN1	CLDN1	ZCCHC24	PSMC3IP	CD86	SRGN	GJB6	EBF2	SLC16A5	CES3	FAM86B2	SRCIN1	DLL4	HIST1H3J	WNK4	LCN8	DYDC2	SPIC	CRAMP1	ABCA13	ACCSL	GPR157	DUSP27	SPSB4	RXRG	HPX	CASQ2	ZNF556	IL5	RAB7B	TEX28	CLDN34	SPACA1	ABHD15	R3HDML	IER3IP1	GJB1	C1ORF100	TBC1D24	PAX6	PRTG	MBD5	SCN11A	ID4	PAK4	MEDAG	TIE1	PON2	BCHE	SHISA8	CLEC17A	PNOC	PTPRH	PFN4	UMODL1	WDR76	IL27	GNRH1	WNT5A	MUC20	TTC30B	BMP8B	FAM47E	INCA1	GFRA4	NFKB2	TNS3	ACPP	DNAJC14	DLX2	DNALI1	SLCO1B1	KRT40	SLC38A4	ABHD1	SCAMP5	RPL36A-HNRNPH2	UBQLN4	MANSC4	ERICH2	HCN4	CHST4	CYP19A1	TMEM238	NPR3	STEAP3	LILRB3	BST1	PIEZO1	DDX60L	ABHD4	ERICH5	RP11-435I10.4	CYSRT1	SLC10A5	RP11-192H23.4	OSTN	LMO7DN	BPIFB1	MDK	C4BPA	CLEC18A	SEPSECS	C22ORF39	LIMS2	PRSS56	SOX30	LEFTY1	ZSCAN16	ETV2	ZNF479	WFIKKN2	TMEM211	CNTN5	MSR1	IL1A	FPGT-TNNI3K	MICALL1	SMAD2	LRRC26	FAM63A	POU5F1	MYL4	CHST6	SCRT1	DNAAF3	S100Z	ZBTB7B	TPRX1	SLC10A6	MXRA5	SLC28A3	TNFAIP6	ZNF395	FZD5	PTPRK	ABO	SYNE3	RDH12	EVC	LPAR2	TEX101	C7ORF57	RFPL3S	C1ORF127	APOA1	OR2L13	HCN2	PHACTR1	SAGE1	PGLYRP3	PTGER4	KRTAP4-7	SLC2A1	C21ORF91	EXO1	DAZL	RARRES3	TRIM45	CEP55	SHE	ZAR1L	NPNT	GUCY2F	EFCAB8	VDR	TRIM59	TMEM201	PNP	MARVELD1	RP11-618P17.4	SPANXA1	RAB25	C18ORF63	PLPP3	ANPEP	ZBP1	RPL39	F11R	MCM10	DGAT2L6	SPP1	B3GNT8	CXCL13	WFIKKN1	YAP1	AXIN2	CPLX4	BTBD18	NLRP2P	C1ORF226	OASL	CARD16	TCHH	GGTLC2	KRT23	TBPL2	UNC93A	MLC1	ARL2-SNX15	PLCB1	SHBG	DNM1	ANXA10	COL6A3	AL358852.1	COL22A1	CDC45	NPHP3-ACAD11	CCL5	FAM92B	NRG1	FAM132B	AOC3	HIST1H1A	MTRNR2L4	FABP1	SLAMF7	JSRP1	IL36B	NEU4	CABP5	TBC1D3B	LRRC15	NPIPB9	SASH3	NXPE1	CRYBB1	ZACN	SERPINA3	SFTPA2	NBPF6	SLC5A7	SLC30A8	SPTY2D1-AS1	ODF1	RNF122	MFI2	MISP	SFRP1	HGD	FGFR4	GPT	HSD17B3	TNFSF9	PLCD4	GPRC5D	PLCD3	PIGBOS1	SDS	SERPINE1	MICALL2	XPNPEP2	SERPINF2	DFNB31	IRF4	BLACE	PDYN	SMYD1	ADAMTS15	RP11-463D19.2	PRDM12	CACNA1S	ADM5	RANGAP1	FAM189A2	ATAD3C	FAM155B	NAALADL1	SFTPC	TMEM71	HORMAD2	CKM	FAM126A	FAM166B	S100A4	ANKRD49	RP11-444E17.6	CD5L	UPK1B	NFATC1	TNFSF10	PRR15	DES	COL27A1	FRAT1	RP11-231C14.4	SOX9	RNF144B	LRRC74A	GS1-259H13.13	SKOR1	BAMBI	FAM209B	CAPSL	CYP21A2	ABHD16A	TIMP4	RASEF	DLX5	RP3-468K18.7	VSIG8	DSC2	ACR	SOX8	PRR15L	C3ORF52	DRD2	RP11-166N6.3	SPIB	DAB2	BIRC5	PCDHB11	ARSI	CHRM3	KRTCAP3	NEURL3	OLAH	CBLC	C16ORF74	PLN	ARHGAP30	RP11-321N4.5	C2ORF91	HIST1H4H	RGSL1	CCDC83	TMEM204	CYP11A1	OR7D2	L34079.2	TSSK6	CLDN2	HAP1	TFEB	AC105052.2	SLC1A3	SFT2D3	ADGRG6	POU2F3	RP11-290H9.2	GLP1R	MTL5	REN	COL1A1	HNRNPUL2-BSCL2	CUZD1	B3GNT6	TRAF4	IL31RA	GNGT1	FLG2	FETUB	NTSR1	CPN2	LBP	PARP14	FBXO39	PARP4	FBXL6	PCDHB16	LMOD2	KRT24	RETNLB	CRYGN	DMRT2	FUT6	C10ORF10	C4BPB	COL9A1	TSSK3	DTL	GADL1	CAGE1	C21ORF33	FBXL19	RP11-45M22.4	DLX1	HCLS1	TMEM156	ASTL	AF165138.7	ANO7	PLEKHG6	VMO1	NEMP2	C12ORF56	TRIL	CLC	TMCC3	LGALS4	RP11-598P20.5	C19ORF71	FAH	NLRP14	CALCB	RP11-302M6.4	UNC93B1	METRNL	CTC-273B12.7	CCDC63	USP26	ADAMTS4	ALOX15	PLA2G2C	CTD-2140B24.4	SLC13A2	ADH4	PSG4	SULT6B1	CD72	NLRP13	C1ORF186	IMPG2	PDLIM1	MAP4K1	PI15	SMOC1	APCDD1L	OR4N2	PLP2	NEDD8-MDP1	NEK3	MEX3A	MFNG	RCAN3	TMEM108	SLC7A9	SLC36A3	PLA2G12B	ISY1-RAB43	ANGPTL7	BEST4	ACSL6	TTLL2	RGPD3	C9ORF152	FAM64A	LRRC36	TBX20	SMIM11B	LMOD1	LGR6	RNF222	KCTD11	PAPLN	TSPEAR	HGH1	EPHA8	DUXA	DAPP1	NDUFA11	FSCN3	HSPB7	CHST14	TMPRSS11E	FHL5	S100P	LYZL1	ACSM2B	TBX18	CRYBB3	KLK15	DDTL	FOXB1	NPC1L1	IL17B	AC231657.1	GNAT2	FAM26D	SELENBP1	ST14	SUSD3	ZXDA	TECTB	TNFRSF10C	DHRS2	TMEM247	SLC26A6	VGLL3	HTR6	SYNE4	PARP10	CXCL5	GGT5	TRIM39	HSFY2	SIGLEC1	WAS	APOBEC3A	WNT7B	SEMA7A	ACSBG1	VWA1	COL4A6	PRR36	DCAF8L2	PCDHB13	PLA2G2D	CBSL	TNNC1	IGFN1	TDRD6	SEMA4G	SELE	IL22RA1	URGCP-MRPS24	GNLY	RBM38	EGFL6	FP325317.1	EVPL	JUP	RNF31	CDR2L	CYP27B1	BRCA2	WDR5B	PTRF	LY9	DNAI2	IL32	ZNF813	ARHGEF40	RGS16	CCDC79	RXFP2	ASPM	WDR87	SEC14L6	FAM109A	TBXA2R	DBH	MS4A4A	GUCY2C	ASB11	ITGA5	CXORF21	SNAI2	CYP24A1	ADAMTS12	CYP8B1	FBXO47	MBD6	TERT	ZNF607	PASD1	BSPH1	CA9	DUS1L	GFI1B	CFAP45	C8ORF22	PCDH20	CHRNE	ZNF217	FAM19A3	VPREB3	BUB1	TSPYL6	APOL5	MAP1LC3C	NBPF26	TRHR	RGPD5	HEPH	PNLIPRP3	RASSF6	AIPL1	RARRES2	TBX6	FBXL8	GABRR2	RHBDF1	CLRN3	TMEM256	CHRNA3	SHANK3	CREB3L4	RESP18	MCM5	ACOX2	KLRC1	CCDC33	SMR3B	CRTAM	LCT	FAM181A	KIF19	DBX2	CXORF58	PRODH2	WDR97	HMHA1	TMEM255A	FKBP7	GAB4	BHMG1	CD34	CYP2B6	DPPA4	CD300LG	JUND	CDCA7	SERPINB5	MB21D1	PM20D2	EFS	POLD1	PSG9	LY96	KLHL31	CHI3L2	ZNF705A	TRAPPC3L	NOL12	SLC11A1	STAP1	NKX2-2	MOV10	DHRS13	TRIM60	RP11-1012A1.4	C1ORF87	LOXL3	TMEM114	PRDM9	SRL	EVPLL	HLA-DOA	RSPH10B2	RP11-293I14.2	PTPRU	MRPL53	KIRREL	F11	ADAMTS5	AC005943.2	VANGL2	MMEL1	RGS1	FZD9	SRPK3	CDK1	SLC30A2	PLCZ1	ARHGAP19-SLIT1	ZSCAN22	EHF	GPR78	RP5-1028K7.3	AKAP3	POLE	LPAR3	PIRT	C19ORF54	DUSP7	REC8	XDH	SAXO1	STOML3	SIRPB2	RSPH10B	PIH1D3	RLBP1	CCDC42	CDKN2A	BNIPL	CRABP2	CD68	GRIK3	CSMD3	TMEM52	SLC12A4	NT5DC4	TGIF2-C20ORF24	HLX	LINGO2	GPD1	PGAM2	HGFAC	ARHGEF39	C8ORF58	RHAG	STMND1	SULT1B1	MITF	SOHLH2	PLXNB1	ONECUT1	B4GALNT2	DEFB124	AC003002.4	ZNF311	EPCAM	CTD-2006C1.10	PCDHB3	TSACC	TMEM256-PLSCR3	TIFAB	C1QL4	LST1	DERL3	SLC17A3	KNCN	FBP2	MEP1B	TRH	AQP8	ADH6	TMEM132D	ERICH6B	EMX2	IGF2BP1	SMTNL2	CDH19	CCDC153	ZNF579	CASP7	MYBL2	NUP62CL	TBL1Y	FGF10	ZNF396	ANXA2	RAET1E	HLA-E	CDCA2	LUZP4	CLEC7A	GPIHBP1	TP53I3	AURKC	DSP	DCST1	SMPDL3B	C4ORF17	SMIM11A	COPZ2	SMIM22	TRPV1	E2F7	RAD21L1	MROH9	ADAMTSL5	TAF1L	SELL	HIGD2B	ESPN	EHBP1L1	SMIM21	SERPINA5	AZU1	TSTD1	SLC15A3	CTRB1	PCDHB1	HLA-DOB	RP11-111K18.1	SMIM5	SMIM2	RENBP	NPPC	FOXD4	GOLGA6L10	DUSP10	NLRP10	MRAP	MCOLN2	SCTR	GIF	MYCL	CDNF	TPM2	WNT9B	LAPTM5	DCN	CMTM3	LCK	KIAA1683	RDM1	CTD-2349B8.1	PLEKHG3	PGF	SRD5A2	FREM2	TK1	AIFM3	COL8A2	CNR2	MGAM	CYSLTR2	ZNF804A	NLRP9	SOX1	APOM	CAPN9	CCR3	KRT8	ZFP91	LHX9	MICALCL	BTNL3	PRSS55	AC090154.1	PRRT2	CAPN8	MS4A12	SSX2	SCGB3A2	PYDC2	KRT18	TTC22	TNFRSF1B	RARG	NYNRIN	AKNAD1	DPCR1	LYZL4	ADCY4	DQX1	ABCD1	AOC2	CD44	SPACA5	LILRB4	CSF3R	GLYATL1	CBLN3	SLC14A1	DZIP1L	KLHL17	ANKRD34B	LHX1	LMO2	TMPRSS11F	TSPAN4	IL17RD	PABPC3	UTS2	TLR3	BCL2L12	EFCAB9	RP11-724O16.1	RHNO1	TNNI3	ACADS	C8B	CLIC1	CCIN	OPN1LW	PPP1R18	NKX6-3	RP11-761B3.1	DACT2	MIP	RORA	ITPRIP	MED16	CDC25A	SLC24A2	NXT2	DGKB	C14ORF39	CNN2	GYS2	MUC3A	CATIP	MRVI1	GBGT1	SLC19A1	MILR1	NPPB	PTHLH	ADH7	LA16C-380H5.3	CHMP4A	MSMB	KRT26	CA14	FMO1	FAM150B	C19ORF18	RBM46	CALCR	PPIC	CYBA	OSR1	CTD-3214H19.4	MKNK2	MDFI	SPATA16	IL4R	PDLIM3	C11ORF16	RIMBP3C	ISG20	CEACAM6	NHLRC1	KLRC4-KLRK1	PRRX2	LINGO3	PYGM	APOB	NCR1	FLNC	CD28	MMP1	NXF2	CCDC87	MUC4	MBOAT4	FABP9	STC1	CLEC6A	STX11	CLEC18C	IRX4	INO80D	DUOX2	S1PR5	AMICA1	PSME2	TMEM52B	MFAP5	DMWD	IL4I1	ZMYND10	PYGO1	VIM	IKBKE	AC100821.2	GPR20	MYBPC3	SCIN	IDS	TBC1D28	RP11-613M10.8	FAM106A	RHOH	GOLGA6D	XKRX	KDF1	DDX19B	PAPL	TRIM7	SCN4A	CTC-326K19.6	ZSWIM1	NKAIN4	APOBEC1	TNFRSF11B	PTH	BSX	FZD8	DEFB123	S100A10	DUSP8	PIK3R5	DDX43	LONRF3	C10ORF142	SLC25A35	NES	TMPRSS11B	CD33	CD209	MYL2	C8ORF82	LYL1	RPL36A	SOST	FAM89A	RP11-1212A22.4	DUSP9	CHKB	PRDM7	POM121L2	NLRP11	TTLL8	PSMB9	DUSP13	CD300E	MYO7B	GPR179	PKMYT1	ENPP7	KRTDAP	ARID3B	RLTPR	KHNYN	PATL2	CBX8	ESCO2	MAPK7	PALM3	BFSP2	GTSF1	GRIA3	RBM44	ICAM5	NTRK1	ZSWIM2	TMEM31	PLEKHG4B	TSPYL1	RP11-310N16.1	BUB1B	CD244	VSX1	NR1I2	AHSG	PLEK2	HEYL	CLEC4A	MMP11	RRS1	PNLIPRP1	GOLGA8S	AGER	P2RX5-TAX1BP3	AGT	FCGRT	HSD17B8	MYADML2	SLFN13	COL6A2	CR2	CGNL1	CXCR4	RAB38	PRPH	NXPE2	CYP2J2	GOLGA6L9	ABCB4	CPB1	RAG2	AANAT	SHCBP1	NR1H4	XXBAC-BPG32J3.20	C16ORF92	NOTCH1	PRLHR	NMS	SPHK1	WNT8B	STON1-GTF2A1L	ARHGEF15	LAIR2	LCTL	GAL3ST2	PRRG1	CRYBA2	SBNO2	EPHA1	ZNF467	FOXO6	C8ORF48	FAM19A1	GDPD2	RASAL3	DEFB135	DCDC2C	TRIM48	TMCO5A	C7ORF33	TBX5	CTC-429P9.4	CCL15-CCL14	FOLR3	SMTN	AL162426.1	ESPNL	SERPINA12	CENPM	KLF17	INO80B-WBP1	CALML3	C18ORF42	IFNA4	TSPAN2	ZP2	P2RX3	MX2	FAM83F	FLVCR2	GLOD5	GAREML	SCGN	MC4R	CH17-270A2.2	CTD-2132N18.3	ASIC5	TOR4A	CTD-2370N5.3	LMNTD2	CYP2W1	KCNG4	SERPINB7	FAM131C	KIAA1024L	CD160	PLA2G4E	SAA1	RP11-1035H13.3	FAM72A	ACE2	CDH5	SEPP1	KLHL6	ALX4	SPATA45	MAPK15	CSF1R	OCM2	MYH8	AP000275.65	FAM72D	HSPB6	SH2D7	PRELP	MINOS1-NBL1	FAM25C	KLRG2	METTL7B	ENTPD2	GLUL	EMP1	KLRB1	KCNN4	TEAD3	HS3ST6	CSF2RB	FAM198A	UCN	SLC9A3R1	ZDHHC11	PI4K2B	KPNA7	WIZ	KDELC2	CROCC2	C11ORF53	HSPB9	ADGRG4	MLYCD	TMEM86B	BSG	F2RL2	IGFLR1	STC2	TNFRSF9	DCAF4L2	LGSN	BST2	CCL4	DSG1	CRYGB	PPP2CA	SLC15A5	CD48	CSH2	TAL1	NANOG	ARL13A	SLC1A7	ZNF366	CFLAR	PKP1	EEF1E1-BLOC1S5	CSRP3	ARSH	MCM2	LRRN4	PP2D1	LRRC8E	ETV3L	GSDMA	C5ORF52	HDC	HABP2	TAGLN2	NXF5	SLCO6A1	C1ORF185	CD24	CCL25	PMP2	ACAN	CCDC168	CYBRD1	CTDNEP1	AC002985.3	ZFPM2	PADI3	ZNF296	CLCN2	LAIR1	KLK2	CD69	APOBEC3D	OCSTAMP	FCGR2B	SCGB2A1	RP11-96L14.8	ATP6V1B1	LIMS3	DCHS1	HCST	BTNL2	IL7R	RP2	IGFBPL1	NKD1	LSMEM2	DNAJB4	CDHR4	GSTA3	GINS4	ALDH3B1	FGF8	GET4	FCER1G	SYNDIG1L	TUBA4B	RP11-545J16.1	WNT16	RP4-576H24.4	GDF15	PFN3	TMEM26	C15ORF43	SMIM23	EBI3	ELANE	ADH1C	TARDBP	TECRL	ICAM2	DUPD1	VNN2	HIST1H4E	TMPRSS13	ENO3	SIK1	HSD17B6	NTF3	ODF3L1	LAX1	DNTT	TOMM20L	SERPINB13	AL354828.1	CDKN2B	H1FOO	KCNE3	C1ORF168	ACOT12	APOC1	SLC13A5	CYP7A1	E2F2	BAG3	NCAPH	IL11	SLITRK6	CD80	ORC1	ADGRL4	CBARP	ATP2B1	GABRE	GPR132	PTCRA	SLC22A7	FOSL1	AP1M2	CYP4F22	GAL3ST4	ERAS	CDRT1	EQTN	BORCS7-ASMT	INO80B	KCNU1	RTP5	CEACAM20	SLC51B	TEAD2	NAPSA	UPK1A	FIBCD1	HSD3B7	HHLA1	IRF5	EBF3	CABP7	C1ORF167	GABRQ	TRAPPC5	NXPH2	KRT39	SLC44A4	CETP	ICAM1	MAPK8IP1																																																																																																																																																																																																																																																																																																																																																																																																																																																																																																																																																																																																																																																																																																																																																																																																																														
HUMAN_NEURONS_TRANSCRIPTOMICS	MATHYS_2019_4	RANKED		STMN1	RASGEF1B	TMSB4X	HSP90AA1	NGFRAP1	COX4I1	NDUFA4	FTH1	ATPIF1	SRP14	PEBP1	STMN2	SOD1	DYNLL1	RPL15	BEX1	UBB	EID1	UBC	SLC26A3	ATP6V1F	TUBB2A	RAB3A	APOO	RTN4	BEX4	TUBA1A	CKB	HINT1	SCG5	COX7C	GAD1	UQCR10	UQCRH	CHCHD10	PCSK1N	ALDOA	RPS15	RPL6	GNG3	SNCG	NDUFS5	YWHAH	RPL7	BEX2	LDHB	PPIA	PARK7	CALM1	ATP5J	SPCS1	TCEAL2	TCEAL4	ATP6V0E2	HSPA8	TUBB4B	MGST3	MTRNR2L1	TMEM160	MLLT11	COX5B	ACTG1	UQCRB	ATP5G3	DDX24	RPL14	SNU13	H3F3B	SEPW1	ATP6V0B	FTL	RPS27A	DYNLRB1	RPS4X	SELM	PGAM1	TSPAN7	MAMDC2	MDH1	MRPS21	CHCHD2	DNAJA1	TUBA4A	GAPDH	GABARAPL2	RPL13	CCNI	RP11-701H24.9	RABAC1	RPL8	LINGO1	EIF4A2	ITM2B	PRDX5	CFL1	SPARCL1	THY1	SLC25A4	TPT1	ATP5G1	C14ORF2	COX6B1	BAIAP2L1	REEP5	SAP18	RPS25	TPI1	CYCS	SUB1	ACTB	CHL1	SKP1	RPL29	SARAF	TAGLN3	NDUFA8	COX5A	NDUFA12	PFDN2	SYP	TUBA1B	ATP5E	SEPT7	RPL10A	ATP5D	RPS14	RAC1	SERPINI1	TMSB10	GOT1	CLTA	MORF4L2	COX6C	ATP5G2	CEND1	YWHAG	HSPH1	ARL6IP5	TAC1	HMP19	SERP2	ATP6AP2	GADD45GIP1	ATP5L	TAX1BP1	SLC25A6	SNCB	RPS7	TUBB	CCDC85B	NACA	MRFAP1	RPL36AL	CHN1	MOAP1	BEX5	UCHL1	VSNL1	ATP1A1	EDF1	MAP1LC3A	APLP2	TMA7	TIMP2	VDAC3	CALM3	NDUFA1	NDUFB9	ERBB4	TBCB	NAP1L5	CUTA	EIF1B	ATP6V1G1	PLEKHA7	RAN	SERF2	SLC25A3	GHITM	SET	H2AFZ	PPM1K	NDUFB11	RRAGA	ATP6V1B2	GNAS	DSTN	CHCHD3	PPA1	AMBRA1	GSTA4	PTMA	CLTC	GAD2	DYNC1H1	MRPL27	RPL19	FUS	ARL17B	TXNRD1	ATP1B1	FBXO2	PRDX1	AAK1	EEF1A1	RTN1	LY6H	SV2A	NDUFB2	DHFR	ATP6V1D	ISCU	VDAC2	CCK	BRK1	SH3BGRL3	SRSF7	SCAND1	ACSL3	ENO2	EIF5A	COX7A2	TAF15	RPS19	GABBR1	RPL10	PREPL	NEFL	NDUFS8	RPS3	UBE2B	NDUFS1	CIRBP	CLTB	CHGB	TRMT112	FAU	EPM2AIP1	BTF3	ZNF428	C19ORF43	IFI6	RPL27A	PGM2L1	NDUFB10	PDE5A	GPR22	RPS24	RPS8	TCEAL5	RPL3	DCTN3	CRYAB	CRBN	NSG1	TSC22D1	HSBP1	FEZ1	TCEAL3	MAPT	ARL3	EIF1	TOMM20	NDRG4	ATP5F1	TBCA	MYL12B	PIN1	LDHA	EIF4H	TCEAL7	ERP29	RAB11A	LUZP1	UQCRQ	RPL32	AP2S1	RPS6	TCEAL6	EIF1AX	C9ORF16	KLC1	CALY	MRPL57	HCFC1R1	HLA-A	CNTNAP2	RPS23	BANF1	PDE8A	NDUFS3	RGS4	COX7B	ITM2C	FAM127A	STMN4	PJA2	OCIAD1	LIN7B	PCMT1	CCT7	SEC62	GABRA1	NMNAT2	GNB2L1	ATL1	CYC1	ATP6V1A	SPTBN1	RPL13A	LAMTOR5	GPX4	PSMB5	ATP2A2	EIF5	SPATS2L	HMGN3	PTGR1	CDC42	RHEB	PKM	PAK1	PSAP	GPX1	PNMAL1	CACYBP	PSMA7	STRBP	GPATCH8	WLS	EPB41L3	RPL35A	FLOT1	LGALS1	XRCC6	HSPA12A	TMEM59L	PRDM2	TERF2IP	HSD17B12	MAP2K4	PDE4DIP	RPL7L1	OXCT1	WASF3	CHGA	EML6	THRA	SNX3	CISD1	CSTB	ICA1	ATG7	CUL1	PTPRJ	NDFIP1	ARPC3	ADD3	NDUFA5	HACD3	RAB6A	NDUFB7	DDX5	NDN	NDUFV1	PPP1R2	TUFM	HOOK2	PAFAH1B1	ENO1	QDPR	UBASH3B	FAM217B	ARNT2	SHC3	FKBP8	FARP1	VDAC1	RPSA	LHX6	NQO2	SLC22A17	NCL	VPS28	SSU72	PHB	KIAA1107	ARGLU1	C11ORF58	NUDT3	COPS6	NRSN1	ARFGEF3	SLC35B4	GUK1	YWHAB	PGK1	C19ORF70	AURKAIP1	MRPL20	LRRC8B	MZT2B	RPL11	LANCL1	NDUFB4	RPS3A	RAPGEF2	SIL1	HN1	MAGED1	GNB1	SCN2B	DGKI	MRPL55	UBE2V2	HIVEP2	NHP2	B2M	SNRPD2	C12ORF57	KIFAP3	PITHD1	ARPC1A	C19ORF60	LAMTOR1	STXBP6	SESTD1	NBEAL1	PSMD7	XPO5	KIF3A	ABAT	ASAH1	TOMM7	PNKD	SDCCAG8	ATXN10	TCEB2	PUS7L	SCG3	APLP1	HMBOX1	C6ORF1	ACYP1	RPS20	RPS9	MICU1	PVALB	ZNF106	MRPS16	PGRMC1	MZT2A	SCOC	CHD6	GAP43	MAGEH1	CCT3	FAR2	NBAS	ZKSCAN1	ERH	ANAPC11	FAM134A	RPS13	SCAI	UQCRHL	TMEM14A	RAP1GDS1	ANKS1A	PACRG	NRD1	NDUFB5	ATP5B	C19ORF53	NAP1L1	GCC2	SLC25A5	EFR3A	B4GAT1	CAMLG	PIK3C3	GTF2A2	KCNJ6	ATP5A1	ARHGAP44	GSTP1	NAV2	REPS2	ATP6V1E1	MAP1A	ARHGEF9	RPH3A	RAB18	BNIP3L	CAMK2G	RPS19BP1	MICU3	TPM3	RPL23A	SPCS2	DOCK4	MRPL51	WDR61	PPP2R5E	MDH2	PNMA2	APP	SNAP25	FAM49B	RAB6B	USMG5	NAA20	HMGB1	TSPAN13	NUCKS1	SERINC1	FKBP4	RABGAP1	MKLN1	ISG15	MXI1	C16ORF45	APBA2	EIF3K	COA3	METAP2	SLC25A12	ZNF565	RABEP1	HNRNPA1	SRGAP3	EIF2AK2	TM2D3	CD99L2	SLC38A1	MTCH1	SNX27	NUDC	KIAA0232	CCND2	NSF	NAALAD2	RNPS1	PIP5K1B	ZNF302	BCAP29	SEPT11	MRPS6	YIPF3	RPS16	RPS11	CHM	CLASP2	PSMB1	ROGDI	VAPA	UBR1	POP7	HECTD1	SPTAN1	CAP2	PRKAR1A	MED4	RAPGEF5	MAP9	GTF2H5	SNX9	PFKM	TMCC1	MPC2	ANKRD10	MRPS34	MAP3K13	HAGH	GSTO1	STMN3	FAR1	TOMM22	RPL4	NAA38	TAOK3	ACTR2	CPLX1	ZC3H15	MYL6	ARF1	ACOT7	PIAS1	BRAF	ATP1B3	UBR2	PDXDC1	UTRN	RPL27	RASGRF2	TRIM44	MGEA5	TGOLN2	PRICKLE2	SRSF5	SF1	SAT1	GRIP2	XPO1	PSMD8	MTRNR2L8	RAB14	UQCRC2	CCDC136	SORBS2	YWHAE	DYM	TTBK2	C1ORF61	ARIH1	GNAQ	FIS1	MARCKSL1	HPRT1	SUMO1	WAC	MEAF6	WDPCP	PSMB2	UPF3B	ELAVL2	PDCD6IP	PINK1	ST7	ARL2BP	ATP6V0A1	MTDH	MPC1	TIMM13	MIEN1	PDE10A	ABI1	JTB	KIF5A	PSMD4	DIRAS1	RALGPS1	GPM6B	CMC2	CCT4	HMGN2	YWHAQ	TCEB1	CACNG3	ABR	MAP1LC3B	HNRNPC	USP11	CEP170	ZCCHC7	PPM1B	ANAPC16	SEZ6L2	TCEAL8	HDDC2	FAM96B	PKNOX2	ZRANB2	EIF3I	CSMD1	DNM1L	KRAS	PDS5B	MARK1	CLU	ZNF483	CD59	HSPD1	MLF2	ME3	NDUFS6	RAPH1	HSPBP1	SST	SPIRE1	NOP56	RPS2	ST6GALNAC3	FRRS1L	NAP1L2	KLHL42	PLEKHB2	AHSA1	RAB1A	MYEOV2	SRP9	MTRNR2L12	HNRNPM	CLCN3	AP3S1	ERI3	AP3M2	GDAP1	TMEM230	TCF25	CCDC12	GABRD	SVOP	RCAN2	SMARCA2	SAMD5	MAP7	FAM162A	ZNF638	ZNF280D	GABRB3	RPL24	UNC80	LIMCH1	TIPRL	NRF1	PKD2	DDT	AMPH	KLHL32	STXBP1	LRPAP1	COPS7A	TOX3	CCT5	TTC1	TANC2	KIF21A	ARX	GPI	ZFAND5	MRPL34	FAM213A	NEFM	WDFY3	HSPA1A	CRLF3	NCBP2-AS2	SETD5	SSBP2	AKR1B1	MORF4L1	TRA2A	SIK2	SAT2	SNRNP25	MARCH7	HERC1	CENPP	ARPC5L	CYHR1	CCT8	GAS7	NOP10	TOMM70A	SELK	CLEC16A	ITGB1BP1	XRCC5	DGKE	MARCH6	CYSTM1	RGS5	GABARAPL1	FABP5	NFASC	CNBP	YWHAZ	HNRNPA2B1	HOPX	TFDP2	JAK1	CST3	ISOC2	NRG3	CLSTN1	CDIP1	RPS18	DHX9	YLPM1	DDX1	FAXC	RPL28	CX3CL1	TRPC1	DNAJB6	MAGEF1	SLC4A8	ODF2L	GNAL	DNAJC5	OAZ2	NRIP3	UQCRFS1	PEA15	DYNLL2	DCTN2	RSRC2	RUFY3	RBFOX2	MICU2	SLC8A3	FAM63B	TMTC1	NETO2	MAPRE2	NPEPPS	EIF4G2	GPRASP1	MAFB	PLAGL1	C8ORF4	PCM1	ATG10	FAM49A	ARMCX3	ATP6V1H	ATP8A1	PSMC5	DHX36	ARF4	PSMD12	PPIG	SSR2	RNF187	BIRC6	SAMD4A	SLTM	SPOCK2	NAPB	SSB	ZBTB16	BCAT1	OSBPL1A	VPS35	DCAF7	TMEM208	GMDS	PRMT1	SULT4A1	ARHGAP32	FXR1	SLC7A14	UGP2	IDH3A	NCOA2	EXOC4	RNMT	SUMF1	TMEM184B	PRKDC	ULK2	HSPA5	MRPL41	FAM153B	PSMB6	VCP	POLR2E	FOCAD	CWC15	COPS8	PHACTR2	LGMN	RGS7BP	ACACA	DAAM1	TMEM59	ARHGEF7	MTCL1	SETBP1	ELOVL4	CACNG8	LMBRD1	STX12	APC	NRGN	OBSL1	KDM5B	SEC61B	NBPF1	RTF1	GPBP1	NDUFB3	EHMT1	NCOA7	SMIM14	TRMT10C	COG5	RNF175	USP33	ATE1	ZNF207	NAPG	PTGES2	ST13	RAB3B	SLC6A1	UBE2H	ST3GAL5	MARK3	SGTB	POLR2K	MRPS11	BNIP3	CNST	ASNA1	SIDT1	AFTPH	IGF1	NLRP1	SERP1	CRMP1	TRIM2	RANBP1	UBE4B	ATCAY	KSR2	MRPL18	DEXI	SGSM1	TRAPPC9	EIF2S2	TBC1D9	C9ORF3	TXN2	DCAF5	ASAP1	NAP1L3	MAP2K5	RPL7A	G3BP2	CASD1	MPPED1	WSB1	PDE3B	P4HTM	PLEKHA1	TRAK1	LSM3	IFIT1	RAPGEF4	SIVA1	PITPNB	WHSC1L1	ETV6	SLC9B2	GOLGA8A	KLF12	TEX264	PPP3CB	CYFIP2	MFF	RPLP2	TCAF1	KPNA6	CHORDC1	UQCC3	FAM168B	ITSN1	CDC42BPA	PURA	RBM39	AIG1	FAM189A1	ORC4	TJP1	NSFL1C	UBE2L3	PCP4L1	ABI2	FAM13C	CORO2B	WDR17	PRKAR1B	TMEM50B	KCNS3	LRBA	LINC00116	PPP1R12B	FBXO16	RNH1	DPY19L2	OSBPL10	CNTNAP3	NDUFA2	PRKAA2	FKBP2	ICA1L	HNRNPR	PTPRR	DUSP26	PTBP2	GPALPP1	HSPA4L	ARHGAP5	PAPSS1	ITGA9	RPL18	NSMCE2	PTCHD4	SGIP1	HDLBP	GIGYF2	DPP8	NARS	RSL1D1	CNRIP1	PRELID1	RSBN1L	ST5	DSTYK	DKK3	HPS4	LARS	SND1	SCN3B	TUBB4A	SOD2	ITFG1	ANXA7	PITPNA	HLCS	RAB3IP	BCL11A	SNRPB2	FAM32A	SDHB	PPP1R9A	XRRA1	DCLK2	RPL30	C1ORF43	TTC9B	MAPRE3	BLCAP	EIF4B	UNC79	SLC25A36	ASPH	PTPN5	MRPS26	EPRS	CTDSPL	KIF5C	CSNK1A1	KIF1B	SMDT1	CDK14	POMP	MAGED2	PRMT2	FAM134B	EIF4E	SH3PXD2A	LONRF2	HSP90AB1	OSBPL8	COPA	PARP8	ENY2	ADARB1	DMD	C4ORF27	MYH10	UBE2D3	BBX	FAM13B	CDC27	SRGAP2	KCNB1	GARNL3	GLRB	ERC1	NDUFS7	PGP	SUV420H1	SCRN1	SLC6A17	VAT1L	MTUS1	ATP6V1C1	LAGE3	LARS2	NDUFA6	SCG2	DTNA	HIST3H2A	PHF14	ANKRD44	PRKACB	DPY30	LONP2	C16ORF13	DYNC1LI2	FAM204A	RPAIN	PLCH1	SF3B5	DIS3L2	ABLIM2	PHTF1	C12ORF76	PPHLN1	INPP4A	WBP2	KPNB1	LRRFIP2	TPK1	PARVA	ANAPC5	MED29	ASNS	CCT2	ELMOD1	METTL9	NIN	RAB11FIP4	CCDC91	GAMT	CATSPER2	OPTN	HIBADH	USP9X	CDO1	CBR4	PCBD1	PNCK	CYB561	TMEM223	ADCY1	RPLP0	WRB	ARHGEF12	HMOX2	SELT	TACC1	VPS13C	PEG10	TNPO3	ATXN7L3B	THADA	GOT2	PAFAH1B2	ARF5	NAA35	CBX6	GFM1	BTRC	B3GAT3	CSDE1	SIRT5	CREG2	OSBPL9	PHF21A	CADM2	PPA2	OPA1	MRPS7	RASA1	TMEM261	GNB5	EFR3B	LRCH1	NDUFS4	COMMD7	PALLD	RUSC1	SFMBT2	SH3GL2	FARS2	SORBS1	CTSL	ANKRD17	THRAP3	SLC39A10	NR3C1	INPP5F	SCD5	MRPL19	RAB3GAP2	AK1	OAT	KLHDC10	SNRPC	PPT1	RPL5	NLK	TRIO	TOM1L2	SNRK	MRPL36	MFHAS1	AKIP1	VPS50	APBB2	TSEN2	PITPNC1	CCNY	ATRX	SNX10	ANKIB1	RPLP1	USP32	ARL4C	NFAT5	LRRFIP1	PCNXL2	WDR33	CCDC184	UBR5	ADAM23	IMMP2L	AGTPBP1	FARSA	COPE	ST6GALNAC5	CSTF3	PTPRT	FOXJ3	RPL23	CALR	PCBP2	KCTD8	CHCHD1	CDS1	DHPS	TMX4	BTG1	WNK1	EXOC1	CDH8	HOMER1	HPCAL1	HIVEP3	TXNL4A	FBXO11	IGSF8	MRPL17	SARS	GPR158	APOA1BP	MYO5A	ARID5B	UBQLN1	LPIN2	MANBAL	ATP9A	UFC1	DNER	RANBP2	PTPRO	COPG2	ZBTB38	TUSC3	URGCP	TCP1	TRAPPC4	MAP3K5	NAIP	KIAA0513	RNF157	LPIN1	PIN4	VPS41	WIF1	TBCK	ABHD18	EIF3H	CMAS	DNAJC6	RAP1GAP2	NFE2L1	ZNF462	MTPN	MTX2	LYNX1	RPL36	NDUFAF3	KIF1BP	MYO5B	NXPH1	APOL2	UVRAG	CLVS2	SEPT6	CD200	HECW2	LRRC4	TECR	GPATCH2	TSSC1	DOCK9	RPS5	LNPEP	TMEM178A	RBX1	SFXN4	C7ORF50	NPM1	PARG	TMEM147	ATF4	TMEM30A	NTN4	ADRBK2	HIBCH	SPATA7	GPR162	ACTR6	NAV3	PDK3	WDR7	SPHKAP	ITSN2	RSRP1	CANX	TULP4	ADK	FAM153A	PAPOLA	NT5C3B	ELOF1	NDUFAB1	GTF3A	CCM2	SERINC3	TUBG2	LRCH3	TRA2B	EIF4E1B	HNRNPDL	POLR2J	GRID1	PAN3	GOLIM4	DENND1A	TMEM131	ADAR	SLC36A4	DUSP3	VAMP1	CD63	PAM	PGAP1	ABLIM1	CERS6	EIF2B3	SLC12A5	GALK2	MKL2	GDE1	ASTN1	ZXDC	C10ORF76	ZCRB1	ZNF131	SPRED2	KIF1A	GFOD1	BLVRB	SLMAP	NDRG3	TP53BP1	CYB5R3	EPB41L2	PPP2R2B	MIER1	RALGAPB	NAPA	GALNT11	KRIT1	KHDRBS1	TMEM242	DDA1	ARHGEF11	KLHL28	UBAC2	ETFDH	ARL5A	PPP1R21	ARFGEF1	CCDC107	TCEAL1	MTMR9	FAM177A1	CHMP4B	EIF3J	LMO4	JADE1	ATP2B1	GALNT1	GBAS	KIF26B	SHISA5	UBR3	AASDHPPT	ABHD12	FBLN7	PHKB	NAT8L	STAM	TRIM23	XYLT1	RAD21	CACNA1D	FAM195B	SEPT4	LSAMP	CIR1	NEBL	OOEP	HACE1	TMEM35	SLC8A1	SLIT1	ID2	GRIK3	VEZT	PTGES3	SYT16	USP47	CHPT1	TRMT13	TOX4	TKT	NACA2	HDAC4	DCAF6	TMCO1	SEPT3	SYT5	RPL21	EMC10	AEBP2	OCIAD2	NASP	SESN1	TIAM1	RHOA	TENM1	ZMYM4	THYN1	PBRM1	BRAP	STAU1	ENTPD3	CAPZB	NDUFB1	NCKAP1	PSMB7	CIAO1	RPAP2	GCSH	SPOPL	PCNP	CCDC82	ARMC9	KIAA0368	IGBP1	PACS1	SOX2	GGT7	SIPA1L3	ATP5C1	SLF1	UBE2E2	RP11-382A20.3	IFT20	C1QTNF4	ARL8B	VPS53	AP3B2	RP11-234B24.6	CLSTN3	STIP1	UBA1	DAPK1	HIPK3	RSF1	TRAPPC1	MRPS25	SPRYD3	AFAP1	DPYSL2	PSMB3	TMEM181	TIMM9	PCMTD1	ME2	IQSEC1	SOX6	SLC39A9	SDHC	FAM135A	SYT4	BCL7A	THOC7	CSNK2A1	SLC32A1	CTNNAL1	DYNC1I1	RCAN1	UBE2E3	HMGN1	LAMTOR4	ENAH	MRPL4	CUEDC2	ZBTB4	SCFD1	ANKRD28	B3GALNT1	ZNF608	TENM4	DNAJB14	MRPL32	PPP3CC	CLOCK	FAM65B	PSMD3	PHACTR3	PLEKHM3	RFK	EPDR1	ZSCAN18	PLEKHA6	RAB3C	TRANK1	NDUFB6	FNDC4	ISCA1	DOK5	FRYL	UQCC2	PLXNC1	KLHL5	UBE2N	FAM120A	PAPD4	SEC61G	HMGXB4	FAM3C	CNTNAP3B	PSMC1	PEX3	MAST4	HAPLN4	TMEM126B	BCAS2	ARID4B	INTS10	SESN3	ARPP19	TMF1	BBS9	DBT	MTF2	FAIM2	PIGP	PFDN1	SCRG1	CEP57	TRPC5	ARHGDIA	FMNL2	RCN2	GABRG2	UBXN4	YBX1	NDUFV2	BMPR2	BRE	HSP90B1	MYO9A	CBFA2T2	PFDN4	CCDC59	OS9	POLDIP2	WDSUB1	CHMP5	ACER3	ATP6V0D1	FAM126B	GPR137C	PAK7	IMP3	ARL6IP4	SURF6	UBA2	TMEM165	ANAPC13	ZNF704	PPM1A	TEAD1	DDX10	SCARB2	PSMD1	FAM153C	EPB41L1	MRPL14	LGR4	KCNQ3	RNF111	SDC3	MGLL	UBXN2A	IFT172	MRPL40	NLGN4X	C1ORF216	MYL6B	FAM110B	DRAP1	CKAP5	CAMSAP2	TMEM175	DNAJC8	SDAD1	GGPS1	RPN1	MCFD2	PAIP2	PPM1H	IFI27L2	CLASP1	ARIH2	HERC3	SLC25A37	ATG5	BTBD9	PCCA	SPG11	AP1B1	CCT6A	LCMT1	BCKDHB	ATRN	ORC2	LRP8	SSR1	RHOBTB3	COX7A2L	PLD3	ERICH3	BAALC	STX1B	PCGF5	CDKL3	MLLT10	MAST1	FHL1	FMN2	NAP1L4	LDB2	YPEL5	BCAP31	SLC26A4	CMSS1	CRTAC1	SUCLG1	TMEM130	LSM4	SCP2	DOHH	GAS2	INA	TAF7	NPC1	ERO1B	TTC14	CACUL1	PARP1	RIMBP2	HERPUD1	STAT3	STX7	DENND4C	RBMS1	TIMM17B	SCN8A	PSMC3	ZCCHC11	UCHL5	CDC5L	ECSIT	MPHOSPH8	RASA2	SH3RF3	TLN2	TMEM132B	PPM1L	FAM73A	HUNK	TAF3	MECOM	CHIC1	PHIP	EPS15	ACTL6B	NRSN2	MPHOSPH9	HK1	SRPK2	GNAI1	EID2B	FBXW7	EMC4	FRS2	SCAF8	CRTC3	PREP	RPL41	PHAX	SNCAIP	JARID2	TOX2	NFX1	TUBB2B	RAMP1	MTSS1	ASPHD1	DLGAP2	FCHSD2	SRRM4	MNAT1	SHISA6	ZC3H14	SASH1	TCF12	TPM1	TAOK1	TIMP3	UQCRC1	TMEM219	HDAC8	DECR1	OTUD7A	MRPS18B	LRRC37A3	SMAP1	C5ORF45	MED10	ZNF24	MCTP1	NRBP1	DZIP3	KIAA1549L	PMS1	C1ORF52	MPP6	SSNA1	SCAMP1	ABCC5	PFDN5	CDR2	TTC19	RHOT1	RPS27L	SCAF11	SLIRP	MSH2	INTU	C1ORF21	GABBR2	CGGBP1	LMO7	PPP1R11	SPIN1	PGLS	AZI2	CCDC66	OLA1	CFAP36	RAB2A	PRUNE2	LCLAT1	PRPF19	NME7	PPP1R12A	FAM173B	FOXRED1	FNBP1L	MAP1B	PDHX	CEMIP	BBIP1	PKIG	DMXL1	MAP2K1	CDC14B	EIF3M	AMD1	TMEM87A	ATP5I	RPP25	USP22	LSM5	FAM174A	SMG1	AMOTL1	MTIF3	EMC3	BEND6	PRDX3	AARS	FGF9	FAM120B	TIMM17A	C14ORF166	CDKAL1	AKT3	NDUFC1	CNNM1	CEP112	METTL8	KIF6	RFWD2	OLFM1	NNT	PTPN2	ARHGDIG	SLC25A25	SPRED1	SMARCC2	PYURF	STOX2	AGBL5	KIAA2026	PSD3	ATP11B	RNF170	TXN	MPG	MGAT3	PDHB	BZRAP1	IGSF11	AK5	SHANK2	EXOC6B	C15ORF41	RPS17	TTLL7	BLVRA	STK39	ZZEF1	LSM6	PTPN4	BRINP2	NHLRC3	NMRAL1	ORMDL1	C3ORF58	BDH1	ARPC2	C20ORF194	LSM10	DEAF1	ABCD4	EEF2	IDH3B	GABRA4	TDRD3	PNMA6A	TSHZ3	PDZD2	DYNLT1	ATP13A2	FAM92A1	CASK	ACYP2	KIAA1324	CYP46A1	CAPN7	C8ORF59	KCNMA1	PRKCZ	HSPA9	PEF1	RPP38	ACADM	NELFA	COX20	AP1S2	RUNDC3B	COPS4	GPR155	HSPA4	UNC13A	CORO1C	KIAA0586	PNMA1	CEP68	EAPP	LY6E	RPL37	ARL15	NOL7	C3ORF14	C11ORF49	FNBP1	TPRG1L	ELP2	DDX46	DUT	CAND1	ATP5H	RPS6KC1	PUM2	MRPL43	KCNIP2	RASGRF1	RWDD1	PDCD5	POLR2F	CDS2	WRN	HINT3	MT3	MKKS	CAPRIN1	FAM188A	STX8	FAAP20	SMARCAL1	RUFY2	DDAH1	BSN	DNAJB9	AGPAT4	CAMK2A	METTL21A	CUL3	IFIT3	ATP1A3	COMMD1	RAB11B	ATOX1	EIF2B5	DNM3	AHCYL2	C17ORF51	YARS2	MED13L	ARFGEF2	ARHGAP20	PTEN	PRPF8	ALK	ALKBH7	FAM172A	NRCAM	RSPO2	CSMD2	NAALADL2	PPP2R2A	GMPS	RAP1A	RND3	EXOSC6	STAT1	DHX29	NHS	SOS1	UBE2J1	PPIB	RAB3GAP1	RYBP	FBXL15	MAP4K3	ASAP2	CES4A	CBX5	TMEM108	FHOD3	PIBF1	FDPS	SIAH3	EPHB6	ARMC2	SEC23A	NSMAF	PICALM	NDUFV3	ADGRL2	RBFOX3	PDHA1	AGGF1	PIH1D1	ZFHX2	FAM182B	AP2B1	DYNLT3	LSM7	DDRGK1	ZNF721	TDG	UBE4A	PHC3	PPP1R7	CDH12	IREB2	TBPL1	DIP2A	TOLLIP	CDH22	NDST3	PRR13	FUT8	HNRNPA0	CYLD	RPS28	TM9SF3	RB1CC1	FUBP3	LARP7	USP34	CRHBP	SUGP2	BCLAF1	NF1	HELZ	ATP1B2	MAP3K4	HLTF	CFAP97	PCYOX1	DDX6	FBXO28	CAST	STARD13	SUGT1	MTMR7	CXORF38	IFT43	GTF3C6	ST8SIA3	SPDYE2	DDIT3	SNRPD1	MACF1	SYNRG	TPGS2	WIPF2	DSCAML1	REV1	FUT9	NFE2L2	UROS	ZMAT4	TAB2	ARMCX4	WBP4	STAU2	PPID	RALGAPA1	GPR107	MYDGF	PARM1	AGPS	TSPAN3	ZFYVE9	MBOAT2	SPAG16	PHB2	TM7SF3	BACH2	CTNNA3	FNDC3A	EML2	RTN3	PIP4K2C	ENOPH1	PDIA3	TAF2	TRRAP	PDXK	WWOX	INAFM1	PTPRB	MEA1	KIDINS220	EIF2AK4	N4BP2L2	FRMD4B	ANK1	C4ORF48	PLEKHJ1	DUSP16	KIZ	PRICKLE1	DHDDS	HNRNPA3	XPR1	TUBE1	CCDC30	FAF1	AES	C4ORF3	CLPTM1	ATP9B	ADCYAP1R1	PKP4	NBL1	HRAS	KPNA3	SLC24A3	DNPH1	GPC6	PHYHIPL	MTMR4	KALRN	FMN1	MPRIP	H2AFY	S100A6	FAM208B	TMEM117	JUN	CTSF	TCAIM	MALT1	DICER1	ZEB1	ITCH	ANAPC15	HSPB1	CDH9	B3GAT2	PHF20	MAP3K14	CCDC28A	HECW1	SYT11	TRIM37	CCDC6	FNBP4	EXOSC4	NEMF	ZFP90	AP2A1	OTUB1	WDR11	CDKL5	SMIM13	CUL4A	HEATR5B	IQSEC3	CAMKK2	ATP6AP1	RAD23B	GPR176	TCEA2	HMGCLL1	ECH1	C1ORF27	KIF5B	RAF1	CLUAP1	NRG2	CNOT4	RFC1	C1QBP	RNF11	ADAM17	NKRF	STK24	CDIPT	PEX14	NARF	APPL2	KRT10	MCF2L2	ERVK3-1	PHTF2	SUPT5H	MRPS5	MPDZ	SPATA33	WASL	MRPL54	KHDRBS3	UROD	RALA	TXNL1	NOS1AP	UBE2L6	SERGEF	NUBPL	KANSL1	UBA52	CDC37	DHX30	MLLT3	MGAT5	EBPL	SACS	TMEM178B	C4ORF47	NUDT5	NAV1	JAZF1	WDR54	PPARG	PTPRM	EPHX4	ATP6AP1L	SSX2IP	SRI	ZNF451	NMD3	GTPBP4	KCNC1	CNDP2	PDZRN3	TFB1M	SEPT8	SLC35F1	PNRC1	ZNF770	GIT2	SCN9A	ATG4B	GDI2	CTSB	SQSTM1	ACO2	SLC44A1	NUP214	APBA1	BRD4	RNF7	SNCA	CDK5R1	APPBP2	NDUFA10	DYRK1A	ZNF331	CYB5R1	ACTR1B	ERCC1	PPP2R5C	UBE2QL1	PRKG2	ANKAR	STARD9	GORASP2	ANKRD55	PCSK7	PHLPP1	TMOD2	EXTL2	CCDC186	ZNF385B	CINP	TMEM9	AKAP9	SLC25A11	KATNBL1	POLR2L	HNRNPD	DCX	LARP4B	RRP7A	RNF216	PLPPR4	PDSS2	GPRASP2	AP5M1	LYPLA1	KIAA1715	SENP5	ZNF593	FTO	SCYL1	LAMP5	EMC7	MAP4K5	UBXN7	ASCC3	TROVE2	LDAH	ZNF771	CACNB4	PDZD11	SSR3	CAP1	LDOC1	SMARCAD1	PCDH19	SNRPN	CTTNBP2	TMEM106B	HIATL2	ING4	MBNL1	BICD1	VPS29	TMEM150C	CDC123	C1ORF122	ABLIM3	SH3KBP1	MKRN1	SRSF4	ETV5	NOL4	ABHD3	RIPK1	TMEM9B	LAMTOR2	GNPTAB	CCDC167	RAB4A	IPO9	EXOC6	MIPEP	SNX19	DNM1	CKMT1B	C6ORF89	PEPD	RUNDC3A	DNAJA4	APC2	GNAO1	TMEM167A	ASPDH	DNAJC12	TOMM40	SLC35E3	NECAP1	RIC3	SYNGR3	PI4KA	PRRT1	NR1D2	DDX50	LSM2	SAC3D1	GON4L	MRPL15	SEPT15	TMEM241	CREBBP	XPO6	PHF20L1	VPS51	SLC3A2	POLR3A	LBH	GUCY1A3	UBXN2B	KCTD1	ACAP2	PRPF4B	ATP13A3	DNAJB2	MTMR3	UBR4	DNAJC18	JAKMIP1	ARHGAP35	CPE	VOPP1	ECHS1	CNNM2	EIF3E	KIAA1456	PIANP	SSR4	UGGT2	AKAP11	GRK4	ERC2	PUM1	FAM168A	AMMECR1	SYNPO2	SPG20	WDR37	ADCY2	TM2D1	NUPL2	PRKCE	MRPS10	TRAK2	SAFB	ZNF44	APMAP	RPL31	RALYL	NUP160	GRPEL1	NR1H2	MAEA	SYNC	MAK	USP48	IGF1R	PIAS2	CYB5B	ARHGAP26	SEC22A	TRERF1	ZNF718	BCL2L13	RNF5	DNAJC27	PFN1	GMCL1	NOVA1	TCP11L1	KIAA0319L	MYO6	UBA3	TSR2	SLF2	ZNF536	ELP3	GSTM3	RNF168	PKN2	STAM2	IFNGR2	STRAP	SLC30A9	TSPYL2	MYCBP2	PRKRA	ADD1	ZNHIT3	MBP	OGDH	BASP1	TPP1	PPFIA2	TTC13	ZFR	TMEM126A	CAB39L	SRSF3	RBPJ	PTCH2	SKIV2L2	ATP2B2	DTNB	HTT	UBP1	NETO1	ADCY8	FABP3	FNIP2	CDH11	BCL2L1	SEPT1	RPL34	XRN1	ANKRD50	SLAIN1	SPIDR	ZYG11B	CDK8	FAM179B	ATG101	ZBTB43	ZNF821	ATPAF1	FZD3	ARNTL	ANKRD34A	PTCD3	FAM169A	PTK2	FIBP	VCPIP1	SFXN1	XKR6	RNF13	TOM1L1	XBP1	HS6ST2	RPRD1A	RIMS1	PPFIA1	CLDN11	RHBDD2	ST8SIA1	C6ORF203	GPR75-ASB3	NEFH	DENR	HSD17B4	FKBP3	GSK3B	MGMT	MOCS2	CLEC2L	PHYKPL	RAB28	MRPS12	TMEM132C	BCL11B	C16ORF62	EIF3A	EFCAB2	SGPL1	C1ORF123	TSG101	VAPB	MRPL47	YIF1A	ZMYND11	SYF2	RYR2	ARV1	ANKRD13C	ZCCHC17	HS2ST1	MAT2A	GRAMD1B	YPEL3	FAM184A	PCDH10	DCUN1D4	SBF2	ADAMTS17	MICAL2	MRPL42	RNF34	ATXN2	MAST2	STK25	PDP1	C14ORF159	CRK	KIAA0825	RTCB	ERGIC2	HAPLN1	BSG	DENND1B	DRP2	BCL2	CLCN4	NCEH1	SMIM8	CLMP	GUCY1A2	PARK2	OGDHL	BAG4	SULF1	INO80	TRAPPC8	ZNF706	TERF1	SRP72	DNASE1	AQR	TRIM16	TARBP1	MAPK8	AFF4	NEURL1	KLC4	CLIP1	PPP2R3A	BRI3	GNL1	NRIP1	NDUFAF2	EGFL7	UBE2D2	ARHGAP12	CEPT1	KCNAB2	TMCO3	VAV2	ACTR10	CCSER2	THOC2	HTATSF1	TPST2	ZC3H6	TNPO2	ABRACL	DNAJC7	ADAM10	C12ORF10	TRAPPC6B	EPC1	GRINA	WDR70	KCTD2	EEA1	MBTPS2	FBXL16	TSC22D2	LSM1	NFYC	LIN7A	DENND6A	ZNF33B	STX17	SYT13	PKIA	SMYD3	MESP1	NSD1	CCS	CYB5D2	HSDL1	LMBR1	SPOCK1	FOXP1	SEC22B	DDX42	PPP2R2C	CAMK4	PTS	TMEM245	SMARCA4	GRB2	EP300	FER	RUFY1	BCO2	ANO5	CROCC	PPP2CB	CLNS1A	AJAP1	PCP4	DLGAP4	MANF	NUP58	POLA1	ARHGEF2	POLE4	ETFB	PWP1	KIF3B	MXRA7	GSS	ALDH5A1	DARS	PSMA4	TMEM14C	NME3	OMG	C6ORF48	GRIA3	C2CD5	COL25A1	ATF6	LHPP	PHLDA1	MRPS35	MPV17	OSBPL6	EVI5	ETNK1	ATAT1	GLTSCR1L	COPRS	SON	ANXA11	ACBD6	MTHFD1L	KCNH5	PDPK1	CHST12	IMP4	B3GALNT2	DUSP10	GCFC2	TBC1D22A	USP7	MAP7D2	NEK10	LRRC49	VAV3	PEAK1	MFN2	STT3B	NIPBL	POLD3	IPO5	UXS1	LYST	TFCP2	POGZ	TRAF3IP1	STAG1	MECR	SLC1A4	PAFAH1B3	DDB1	PRKAG1	ANKS6	RFXAP	SDHA	MRPL1	BACH1	ULK4	SEL1L	CLYBL	ZBTB41	TTC21B	WDR41	SFXN5	NLN	FBXO34	ATR	ERICH1	MTMR6	RAB9B	PRKG1	GREB1	YIPF6	PTPRA	IVNS1ABP	ILF3	SENP2	GAN	URI1	RNF180	DAP3	PLCL1	TMEM248	PIK3CB	PLCB1	BOLA3	USP15	POLK	ANKRD46	UQCC1	PPP4R2	MBNL2	TTLL5	SUZ12	KAT6B	EI24	FAM200B	ACTR3	TRHDE	EPHA5	COQ7	UBE2K	VTI1B	SENP6	COLGALT2	TRNP1	MRPS33	SLC41A2	BUD31	CEBPZOS	PPP1R13B	GGNBP2	CDC42EP3	CAMK1D	GLRX	ACAA1	GPATCH2L	C2ORF74	ARMC8	PSMC2	TTF1	IMMT	EXOG	VAC14	SLC9A7	FUNDC2	QPCT	USP24	NCALD	TBC1D4	RAB11FIP2	MRPS36	RNF115	TCF20	DOCK7	STRA13	C19ORF66	ZNF248	TBC1D17	CREBL2	CHCHD6	TARSL2	DCTN5	RSBN1	PDIA6	CFAP20	SGMS1	UGCG	COG6	UBAP1L	COA6	NUBP1	PHACTR1	FAM69A	PIK3C2A	MRPS18C	PGM1	PPP1R10	RC3H1	ARL6	AVL9	RPL38	ZRSR2	CDC37L1	NMT1	IMPACT	RNF38	GTF2F2	SUDS3	PPP2R2D	DCLK1	STX18	RAB7A	PGD	MYO1B	SUMF2	ACP2	SMCHD1	SAR1B	PCLO	WIPI2	CCDC115	TMTC2	PACSIN1	CRLF1	AKR1A1	NKIRAS1	RPUSD3	ANKRD6	NUP93	ARHGEF4	SOX5	PLCB4	RAD50	FAM219A	RSRC1	MRPS31	ABTB1	ZNF540	BTBD8	ZMAT3	GAB2	AP3D1	USP10	XPO4	FOS	GSTK1	WASF1	AK3	NABP2	SGK1	CLPX	AP1S1	FARSB	ANXA6	HERC4	KCNAB1	SLC27A6	TMEM135	PLPPR5	RBM8A	LHFPL3	SCNM1	EMC2	PREX2	TATDN3	ORC3	USP5	KLHL8	AZIN1	GFPT1	EPM2A	VPS13D	BOLA1	DNAJB11	DLD	PDE1A	SRP54	RFX3	VSTM2L	SAE1	LARP4	ZNF90	RAC3	DNAJA3	TOP1	GNG4	CBL	CTCF	LMTK2	RAB5A	C20ORF27	SIPA1L2	CWC27	ANO4	MEF2A	TRPC4	PNMA3	FYN	DCP1A	ADAL	SCN1A	MESDC2	DMAP1	TEFM	CFDP1	C7ORF60	DHRSX	PEX10	LYSMD2	PRKCI	NEIL2	LSM14A	HCFC2	PTPN1	IDH2	PHF3	CRADD	MMP16	KLHL29	NUDCD3	CPNE8	NSMCE1	ZC3H7A	RP11-577H5.5	WDR59	SMIM12	EVL	MAP7D1	PPP6C	C21ORF2	UBE3A	TEX2	CAPZA1	ANKRD11	LYRM5	TLK1	GLRX2	SLC39A6	YME1L1	MAGEE1	TMCC3	MCRS1	ZNF438	PBX1	TMBIM6	ADAM22	FAM135B	MPZL1	SUCLA2	PRKACA	AHCTF1	LRP4	AHI1	CLMN	ST3GAL3	OGFR	NUDT21	PAK3	NXPH2	CAPS2	SORT1	IAH1	TBC1D30	KCNB2	LAMB1	PRMT9	ARID4A	DIP2C	C2CD2	SRA1	TRNT1	EGR1	MPP1	FAM13A	HM13	PAF1	HAT1	STXBP5	TM7SF2	SNAP47	C19ORF24	AFF3	ELOVL6	CDK17	USP40	RAP1B	ILF2	SLC22A23	SMIM18	AGPAT1	MRPL3	RPL22	SPDYE3	TMEM55A	RBMX	BCAS4	RBM5	KIF3C	TNPO1	TAF11	WBP2NL	ABHD2	VSTM2A	MTURN	TASP1	VMP1	RNF145	RPL35	GRSF1	NME5	C12ORF73	GALNT8	BTBD7	KIAA1211L	ATP5SL	SLC41A3	PA2G4	UBE3C	NEIL1	TRPM7	SMARCC1	CNOT7	RB1	VPS13A	OSTM1	SLC2A3	DENND5B	ZNF160	QRSL1	FGFR2	MRPS9	PPFIBP1	SLC7A6	C11ORF30	TBL1XR1	CRKL	FAM200A	IDH3G	HKR1	BACE1	SLC35F3	SLC16A10	SUPT16H	CASC3	CSAD	TRAM1	TMEM132A	COQ10B	MRS2	TMED9	TRAPPC13	NLGN4Y	KBTBD11	MED27	RSL24D1	ZMYND8	MEGF8	SNX13	TNIK	TMEM67	ZNF519	TSPAN5	AMN1	APPL1	PSIP1	CSRNP3	PNPLA8	DCXR	PPP2R1A	PAAF1	XPOT	AAMP	ERLEC1	PSMD11	LRRC59	METTL3	CTBP2	AKIRIN1	LRRN3	IPO7	FCF1	GLOD4	ZNF782	BRWD1	NREP	YAF2	GSAP	USP46	CCDC124	GSPT1	MRPS14	MRPL16	CAPZA2	GPBP1L1	MRPL50	SLBP	SMIM19	INTS8	TMEM246	SNRPA1	RNGTT	DIP2B	ZNF544	RPL9	CAMKV	TSFM	PSPC1	CHD2	TMED8	SENP7	RPS6KA3	SERTM1	FN3KRP	PMVK	CDV3	POLR1D	NOLC1	ELMO1	DGCR6L	KANSL1L	STEAP2	ZNF552	VPS8	PPWD1	WNK2	EPB42	PDAP1	KBTBD6	DLST	CUX2	ARHGAP42	IMPAD1	USP16	CLPP	ITPR1	DTNBP1	ENDOD1	EEF2K	DNMT1	NOS1	GPAA1	HMCES	SLC4A4	ALKBH5	CLHC1	NFU1	SPRYD7	CCDC25	INVS	HP1BP3	AUH	DAZAP2	KDM5A	ETFA	CMTM8	KPNA1	ATP5S	SNX1	NT5DC1	TSPAN9	EDEM3	ARHGEF3	LGALS8	AKAP10	SETD2	RAPGEFL1	LARP6	ALDH2	TYW1B	CFL2	FAM127B	SMS	MEPE	PPDPF	RBM4B	HDGF	RIMS3	NELL2	C17ORF89	ZC3H8	WHSC1	RUNX1T1	CACNA2D2	CSNK1E	TTLL11	RAB8B	NENF	SYN2	NECAB1	SFPQ	HOOK3	PDE1C	TUBGCP5	TBC1D19	ADRM1	STOML1	RNFT2	EIF4ENIF1	VPS9D1	ZC3H12C	KIAA1109	GFOD2	ASRGL1	GALNT7	NFKB1	MAT2B	KCNJ4	GATAD2A	EIF5B	CPD	EWSR1	ST8SIA4	ANGPTL1	SNX25	LDLRAD4	WSB2	SYNGR1	NUP153	EXT1	MTOR	FBXL5	POLE2	AP3B1	RUBCN	SLC25A27	ZNF562	NFATC2IP	TDP2	PTPN18	JADE2	DNAJC16	FKBP1B	CEP192	DESI1	MCCC1	LAMC1	PCNXL4	HAX1	TM9SF4	SRGAP2C	ZFYVE28	GCLM	STAT5B	HNRNPH3	RNF149	FAM104B	OXSR1	LIN52	EXOC7	DDHD1	CRELD1	CAMKK1	SEC24B	GOPC	PUM3	PLPP1	CCDC65	APRT	DPM2	C9ORF129	PSMF1	FUNDC1	PGBD5	USP44	TPST1	VTA1	PHACTR4	RALGPS2	DIRAS2	SLAIN2	VWC2	ZFAND3	MAGT1	PMM1	KCND3	KPNA4	PRIMPOL	WFDC2	CSGALNACT1	FAHD1	UHRF1BP1	SRRM3	UBL5	MITF	MRPL22	B4GALNT1	MAPK9	MKRN2	ARHGAP17	AGAP1	LRRC8A	ZC3H13	RNF169	TM9SF2	VPS45	KCNMB4	WBP5	ARID1B	TACR1	COQ5	USO1	C10ORF35	SUPT4H1	SCMH1	KLHDC2	CBLB	SLC24A2	SS18L1	MDN1	ADIPOR2	C14ORF1	FAM65A	ZNHIT1	SERPINF1	HERC6	ZFYVE16	RP11-195F19.5	NCBP2	HGSNAT	CCKBR	GAREM	PURG	LGI2	GLMN	SS18L2	UFM1	AP000304.12	CBR1	KSR1	C9ORF78	BTAF1	MAP3K7	USP8	SPAG7	RRM2B	ESYT2	ADARB2	U2SURP	XKR4	NELFCD	ARG2	FRMPD1	FOXN3	RPL18A	SSH2	DGKD	PRKAG2	RICTOR	TNRC6A	SLU7	PDE2A	CPSF2	YY1	ROCK2	YJEFN3	PPP2R5B	RPS6KA2	LGALS3BP	TUSC2	MARK4	KCNT1	SCN3A	LUZP2	LYPD6	C6ORF226	SH3RF1	XRN2	ECHDC2	UBXN6	FAM192A	NAA15	MAPKAP1	ATM	FHIT	ZNF830	DLG1	NEK1	RAD18	DDX25	REEP1	GBA2	RPA2	MRPL33	SIMC1	LAPTM4B	BET1	YIPF1	MGAT4A	ARL14EP	SALL2	TBC1D5	ALG14	CCDC130	KCTD6	SRRM2	CCDC92	PITPNM2	MOB4	MPHOSPH10	C6ORF136	SYAP1	SCO2	PPIH	ADH5	DNMT3A	MAP4K4	C1ORF131	ALS2	VPS4B	CELSR2	EIF3D	ZMYM2	DDIT4	XPA	TTC7B	B4GALT5	ESD	SRSF9	SCCPDH	LASP1	NDUFAF4	CC2D1A	CNPY3	ZNF251	TMED10	YPEL4	LGI1	TRPC3	SNAP91	CCDC138	CDK6	BRI3BP	CEP290	COPS3	GRB10	PARVB	MCU	UBL3	ZNF532	GRIPAP1	OGT	TLK2	SCRN3	BMPER	SECISBP2L	CDK5	ATG4C	CIT	ANKRD37	EEF1B2	SLC38A9	GRIN2D	EGLN1	PDP2	SUPT3H	DGUOK	CEP85L	CACNG7	MAX	EXOSC10	DUSP1	JAKMIP2	TCHP	GLS	FLYWCH2	YTHDF2	FAM20B	TMEM120B	SLK	TRIP12	SLC16A7	NBR1	DNAJC30	NUP88	SMC5	FAM228B	PRMT8	WDR60	CEP19	RSU1	TBCC	GYG1	CCDC148	ATP2C1	ASXL3	SV2C	STEAP1B	RNF144A	LGI3	COL4A3BP	NSL1	EEFSEC	TCP11L2	MLF1	PRCC	GOLM1	PDE8B	GLO1	ZNF385A	FAM81A	KIAA1841	TRMT10B	HABP4	B3GALT1	WDFY2	SMARCB1	CHD3	HLA-C	PDE6D	KLHL18	CHAC2	NUCB1	OST4	METTL15	RBBP6	UBXN1	STAT4	MAP4	ELAVL1	AGK	HDAC5	CADPS	TAPBP	PUF60	RUVBL1	BMX	HSF1	GOLGA4	PSMG2	EXOSC5	SBNO1	MAGOH	CAMTA2	MFN1	SPATS2	YARS	BLZF1	VWA8	RAB27B	FDX1	EP400	TMEFF2	C6ORF106	SPAG9	CCPG1	CSPP1	RANGRF	CEP126	CARS	CEP95	PNOC	FAM216A	RP11-106M3.2	POLR3K	FAM193A	SIK3	STOML2	APEX1	TMOD3	PWWP2A	DCAF10	EFTUD1	ATAD1	ME1	ADGRB3	FEM1B	CD81	FBXL17	GTF2H3	GUCY1B3	SETDB1	HBS1L	VPS26A	APBB1	VGLL4	PTPRN	ZFAND2B	SNAPC5	CDKL2	CTR9	YIPF4	ARRB1	SNRNP35	LRRC37B	IFIT5	RNF123	CYTH1	RALGAPA2	DLG3	RAP2A	SEC11C	C9ORF72	UBQLN2	PPIP5K1	MPLKIP	ZNF429	BMPR1A	NOSIP	ZNF83	RP11-231C18.3	CEP350	TMEM25	PCBP1	PLXNA4	ZMAT2	CAMK2D	HECTD4	SLCO3A1	DOCK6	RAB5B	CABIN1	ABHD8	KIAA0319	RCL1	FASTKD1	AFF2	SRSF10	THAP4	FBXW11	PCSK2	DCTN4	ZNF641	DNAJC4	TALDO1	SDHAF1	JPH1	VTI1A	FBXL2	IBTK	CLIP4	GIPC2	SERBP1	GCLC	ETS1	DENND4A	FAM19A4	MON2	VPS4A	PIGN	SLX4IP	ELAVL4	RAB40B	AHCYL1	MTCH2	TUBGCP4	ERP44	LRRC39	TMEM11	LCA5	TBC1D9B	PPP1CA	DHX34	CNOT10	RDX	RABEPK	GGACT	PPIL4	CRHR1	SSRP1	TIMM10	IQCB1	MPI	CREB3	VPS36	RANBP6	LAPTM4A	MFSD11	THOC1	ZSWIM6	ELL2	IP6K2	USE1	YTHDF3	LURAP1L	KIAA1033	RLIM	ACP1	COMMD2	MSRA	CTTN	LYRM2	PTPRE	EIF2AK3	LMBRD2	DHX57	KMT2C	SNX29	PRMT3	DYNC1I2	SGCE	KIAA1549	ADAMTS19	DEPDC5	HDAC3	EFCAB14	SLC9A6	ANKUB1	RNF150	KLHL24	SLC35C2	MTERF2	ABCC8	MED28	BLOC1S4	PSMA3	HADHA	CTBP1	TOP2B	KIF2A	SH2D3C	CMC1	ZNF512	MED19	ATP10D	SYNJ1	FKTN	SLC44A5	FBXW4	PAK2	ALMS1	KDM2A	NUMB	PIGZ	MMS19	UBL7	COPB2	PARL	GDAP1L1	ZNF25	CDKN2D	HID1	ZNF75A	COPG1	MGAT5B	SRSF2	LRRTM3	HLF	PLAA	ZFYVE27	CYP4X1	CXADR	PRKAR2B	FYTTD1	PIK3R4	PRB2	FOXK2	ABHD6	SPPL2A	DLAT	APTX	SMAD5	MAP2	SLC4A10	MACROD1	PPIP5K2	TADA3	NALCN	TMEM50A	NEO1	INPP1	VBP1	RLF	MED11	ASH2L	SLC6A15	TMEM184C	SLC8A2	IRS2	PSMA1	USP49	TRMT1L	RAB15	ZNF365	KCMF1	MZT1	PRCP	C11ORF87	GOLPH3	MEF2D	GNG7	BECN1	STXBP3	IFT122	REPS1	PNN	TAZ	SEPT2	FAM78B	LYRM4	PCSK5	CD47	POLE3	COMMD6	DMTN	PI4KB	SYBU	RUNX2	NAPEPLD	EXOC3	RP11-156P1.2	KARS	MTFMT	CA11	ZC2HC1A	ERCC4	PCF11	PIGK	PPARGC1A	TMEM258	KAT5	KLHL23	MPHOSPH6	WDR13	DIAPH1	RAB30	HPCAL4	TARS	C1D	COPZ1	KIAA0355	MYO16	MEST	SOBP	NPW	RGS2	ANKH	BCL2L14	ORAI2	AVPI1	PPP4R1	DCUN1D2	DTX3	CSE1L	DNPEP	MANBA	XPO7	PRKD1	WDR48	P2RX4	EPT1	ELMOD3	ESF1	CRH	TFPT	SLC20A2	PSMD14	HSBP1L1	CPEB4	SLC4A1AP	TRIP11	ANP32E	TRIM27	HDAC9	KMT2E	MADCAM1	TYW1	POU6F2	NEK9	ICE2	CDC16	CREB1	FAM161A	HNRNPLL	RECK	DIAPH2	TFG	RAD51C	TUB	ANO10	DRG1	AGPAT3	RBM6	ACADSB	INIP	IRF2BP2	ZNF33A	ADAMTS20	ZNF84	DLC1	BORCS5	RNF25	VRK3	MLLT4	ROCK1	TWISTNB	AKR1E2	RNF113A	POC1B	IFT81	TRUB2	ARHGEF10L	PRAF2	HDAC2	PILRB	DEK	CAPNS1	CDC25B	ATF2	SHFM1	FLRT3	NPC2	LRPPRC	PPP4R4	KIRREL3	HCN1	LPP	USP25	RBM28	WASH1	TMEM60	TMEM199	USP54	SPRY2	LSM11	ZNF444	POU6F1	CTNNB1	ZNF235	TRPC4AP	PPME1	SETX	SAP30BP	RCOR3	GNG2	PCDH17	RTTN	JUNB	DGKG	ASS1	MOB3B	CCDC93	GRHPR	ABHD5	ARFIP2	SLC30A7	SPATA6L	ZNF32	AREL1	EIF3F	CNOT2	SPCS3	MRPL21	NTPCR	MTHFD2L	MMADHC	RAD23A	TRAPPC3	UBFD1	OSGEP	ENSA	FNDC5	R3HDM1	PEX6	SGTA	RAB26	ERCC3	EIF4A1	CRELD2	TRIT1	VWC2L	RBAK-RBAKDN	RANBP17	FILIP1L	KRR1	LRRN2	RBM26	DNAJC11	PPIF	ERBB2IP	MEGF9	USP39	RASGRP1	SPG21	PHLPP2	ARL1	IQCK	AP2A2	NUP210	LANCL2	NR6A1	PCDH9	RPL26L1	CCDC7	ZNF292	NXPE3	TIMM50	CDC26	MRPL46	RNF220	BAG6	MIA3	ANAPC4	MLLT1	RAD51B	PPP6R3	TBC1D15	MAN2A1	ENDOV	RPP25L	MICAL3	COA1	TET2	COX11	SV2B	PLPP5	ICT1	C2ORF69	MRFAP1L1	KDM1A	SYT7	FOSB	EML5	EEPD1	ARL10	COMMD9	BAG1	DCTN6	CNTN1	FBXO7	RBMS3	DMXL2	YY1AP1	IDI1	DNAJC13	NEK11	SYTL2	WBP1L	GOSR1	GLE1	ACAT1	KCNC2	BBS7	C8ORF33	C2ORF81	ZCCHC10	TRAPPC12	TBC1D1	BLOC1S2	NUDT14	ETV1	PGS1	DNAJC1	SLC25A17	GTF2E2	MCM3AP	SAFB2	TMEM161B	RTFDC1	SFRP1	C6ORF62	FAM212B	GPT2	BBS2	MIPOL1	LYRM7	CHMP3	SLC36A1	SYT17	PAWR	SRPK1	TANC1	CADM1	RAB23	UBE2D4	SOS2	STIM2	ADCK3	CXXC4	SNAPC3	PSMD10	ARL4D	ANOS1	ATMIN	MPP7	OSBPL3	KLHL7	FBXO38	LRRC6	MYSM1	TMEM65	GSK3A	HDAC11	SGCB	MAPK6	PCNX	GRPEL2	FAF2	DGCR2	ALDH7A1	TMEM33	KDM6A	DNAJC21	TMEM120A	LPGAT1	ARRB2	RNPC3	ZFYVE19	DDHD2	ARCN1	EFNB2	DCBLD2	COX17	LCOR	HAUS2	INPP5J	PPM1G	IFT57	GBF1	LIPA	RGMB	ATP8A2	RBM17	PLEKHO1	TANK	SDF2	ABL2	WIPF3	NMT2	FAM222B	TXLNG	PRELID2	C16ORF72	AAGAB	RUVBL2	CASC4	GRK5	TLE4	PIR	UBAP1	MFSD8	SMARCA5	AIP	SERINC5	CACNA2D3	FAM45A	CDH7	EOGT	LARGE	C12ORF43	NDEL1	ZNF148	NOVA2	SF3B2	TMEM168	UBE2S	WDR47	FN3K	ATP5EP2	AASDH	ZNF493	IVD	SRD5A3	POLDIP3	ABCB7	MB21D2	GABPB1	PIP4K2B	OCRL	ACVR1B	SNX2	USP14	SETDB2	L2HGDH	NUDT2	USP9Y	TNKS2	NTAN1	CWC25	MED6	MRPL28	MRTO4	FBXO3	EFNA5	PRMT7	GPANK1	CHMP2B	RANBP9	RPRD1B	GLUL	CARNMT1	DFFA	ASCC1	MAP3K2	ZNF195	NT5C2	RPS29	KIF16B	TIMM8B	KCTD16	BRIX1	SUMO3	PXK	BDP1	TTC8	ZNF814	KNOP1	PSMG3	AKTIP	COQ4	SRPR	RALGDS	HSDL2	UBA6	ATG14	JMY	ARSB	SOGA1	AGL	THSD7A	CHMP2A	SHTN1	APOE	ADCY9	PLA2R1	RNF8	DOCK10	NONO	TBC1D31	CAMK2N2	MYH14	NOC2L	MLH3	HMGCS1	TIMM23	BAIAP2L2	SMG6	FGD4	OXLD1	ZNF518A	MRPS15	LRRC37A2	SLITRK5	EMC6	ARFGAP2	MECP2	GPLD1	POLR2C	SRSF8	OCEL1	CDC42SE1	ABHD10	NDRG2	GALNT18	CITED2	DNAJC9	KCNK1	MVB12B	IL6ST	PARD3	PRDX6	MARCKS	TTC17	KITLG	LRRC47	MCF2	FBF1	XPNPEP3	NR2F1	KIAA1324L	FAM136A	RIMKLA	SOX15	PRKAR2A	PRPSAP1	MOB2	CHUK	FAM133B	P2RX7	C8ORF34	CCNB1IP1	KBTBD7	REL	SAR1A	GPR180	RMND5B	RYK	MDM4	PSMC6	MARCH11	DTD1	SF3B1	BCL9	LONP1	C5ORF24	CCDC53	ADCK4	SCLT1	C2CD2L	OXNAD1	RBL2	CSTF2T	HDHD2	DCTPP1	GFM2	SKAP2	CDK19	HEXIM1	AK2	KCNN2	NT5C3A	PLEKHA5	DIS3L	NPPC	TTC21A	ECHDC1	LHFPL4	CCDC125	EPG5	SMIM10L1	MTX1	TBCD	C9ORF142	CAMK2N1	ANKMY2	G0S2	GSPT2	MALSU1	PIK3CA	SETD7	SEC22C	RRP1B	PSMG1	USP31	NR2C1	THAP2	CHRNB2	MRAS	PARD3B	IFT88	RHOBTB1	CD164	ATXN7	SVBP	AZIN2	FXR2	JOSD2	KRT17	PLEKHA3	GRIN3A	SRRM1	HMG20A	THAP7	SORL1	ZNF717	ASXL1	MZF1	BPTF	LEPROTL1	CTSA	SH3GL3	UQCR11	LNX1	MAN2B2	UBE2A	SRP68	CTDSPL2	PARN	ALKBH2	IPMK	LRSAM1	MYO1D	KIAA1217	GPM6A	NR2C2	MORC3	CDK13	SEC63	ZDHHC20	PSD	COL5A2	ZNF827	RERE	AFG3L2	CTC-490E21.12	NCKIPSD	SRPRB	RAB9A	SCAMP5	PRKCA	PHLDA3	SMAP2	ABCF1	SEMA6A	INTS12	AIMP1	SLC7A8	RAPGEF1	MED9	ZNF260	ATF6B	SOCS7	EYS	OSBP	EMD	BANP	LAMP2	CHFR	B3GALT2	PTPN12	SEC24A	DBI	SORCS1	MTA3	USF3	RIC8B	RSPH3	CNTN3	NINL	MRPL35	AKAP7	MPP5	CUL5	NR2F6	SURF1	KCTD3	ZFP14	APEH	DDX21	KLHDC3	NUDCD2	ABCA3	CISD2	IRAK1BP1	SGCD	ZNF800	C7ORF73	PSMD6	MADD	ZFPL1	NCS1	RARS	C2ORF88	TXNDC9	ZNF398	HARS	ADGRB2	FAM151B	CCNT2	RRAGC	NCOA3	WDR34	GAPVD1	FAM3A	SRFBP1	TMEM183A	GPSM2	SPNS2	CNIH4	TOM1	NR4A3	ANKRD12	PRPF38B	EHBP1	GLB1	CRIP2	TMEM55B	ING5	C16ORF52	RMND5A	FECH	KIAA1586	OCA2	LRRC1	NKAP	RPS6KA5	HDAC6	ACBD3	NOL10	PCDH7	IL34	ARFIP1	ZBTB11	SEC31A	CCZ1	RDH14	ADAM9	SAYSD1	DIRC2	PDE7A	CDH13	C11ORF54	SLC23A2	C12ORF65	NCOR1	VPS13B	SNX8	CHID1	MBTD1	SNTG2	ASH1L	NAGK	SURF2	CDK11B	HES4	ZNF281	PDE6B	VEZF1	CNTLN	CSRNP2	ACLY	ZMYM3	ZSCAN5A	WNK3	ERMP1	PHF1	SF3B6	ACOT8	EPB41L4A	CDH2	CSNK2A2	PACS2	PPP4R3B	RFX7	TLE1	SNRNP200	SART1	API5	GABRB2	ATXN3	HIF1AN	RNASEH2B	HIF1A	KIAA0196	FAM208A	TANGO6	RNF4	NAT10	SACM1L	RBP4	HS6ST1	PHYHIP	TMEM57	UTP23	JKAMP	WDR44	CBX7	SDCBP	STX4	ALKBH4	SNF8	CDON	NDUFAF7	SECISBP2	UBE2I	PDPR	SNRPE	ZNF3	ATAD2B	UCHL3	GALNT2	MRPS23	CSNK1G3	RBM33	LRP6	CLIP3	CDK12	GNPAT	TPD52L1	ABL1	HHLA3	PARD6A	PKD1	LRRC16A	FRAS1	SCAPER	TMUB2	EXOC5	GEMIN8	GLYR1	RPS6KL1	PRPF40B	ZNF622	ING3	COMMD10	TTC39B	EBAG9	MORN4	APBB3	RPL37A	DLG2	TMEM232	NUDT4	CARKD	C1ORF35	LRP11	ZNF322	DHX32	NDUFAF6	PLCG1	RNF6	DCP2	PLS3	ZNF507	TBC1D20	COL26A1	SLC1A1	ZFAND6	PLCD3	NGLY1	FAM213B	ACBD5	TRIQK	ZNF791	SNRPD3	RFX4	SSH1	RP11-248J23.7	GALNS	HADHB	PRPS2	EML4	SMURF2	DNM2	EIF2S1	HGS	ELP4	SLITRK2	CREBRF	MFAP3	ZDHHC21	ARNT	HIPK1	SIRT3	NARS2	TXNDC12	CRYM	ROR1	TIAL1	DNAJC17	ZNF629	P4HB	OTUD5	PANK1	ZDHHC17	HAVCR2	POP5	MRRF	RNF14	CCDC181	MIEF1	EIF4G3	HMBS	FCHO2	ZFR2	MLEC	SCN1B	MCPH1	PRKCB	GTDC1	IWS1	WARS	LUC7L	GDA	ARL5B	ALDH18A1	GDPD1	ABCA5	CERK	MED31	EPN2	CWC22	ANKRD36B	DCLRE1C	CACNA1E	C14ORF119	JAK2	COLQ	CBX1	RAB10	GPKOW	PIGX	SPDYE16	KDM3B	PTP4A1	ENC1	ZNF644	VPS26B	HSPB11	NTHL1	HSPBAP1	NUB1	DAB1	LYPLAL1	PTPN11	LCORL	AP4M1	ZNF510	COL12A1	WBSCR22	USP12	POMGNT2	ADIPOR1	ATL2	FSTL1	CNOT6L	SCN2A	TMEM151A	RPS12	CFAP221	PHF6	HNRNPK	CDKN2AIPNL	RGS17	SNX17	PDCD10	PRPF6	ZNF431	CPSF6	METTL24	NIPAL3	POLR3B	FLT3	C8ORF46	NANS	RNF214	GAS2L1	RELL2	GINM1	SLC38A2	P3H2	WWP1	FAM84A	PAPD5	HNMT	FOXO3	RPRD2	PALM2-AKAP2	SMURF1	LRP1	SULT1A1	GLI4	RPS6KA6	SC5D	SHOC2	UBE2G1	TACO1	LRRC57	ERGIC3	SNUPN	CHMP1A	PRDM5	TOR1AIP2	SPECC1	EPB41	ANKRD42	UIMC1	CA3	SIRT6	CGREF1	SARM1	KLHL3	CALD1	EIF2B2	CHD9	PDSS1	SHISA4	SURF4	ARL8A	CEP63	ALDH1A2	CAMK2B	EED	TRNAU1AP	ARMCX6	REEP2	MED25	RIC8A	GLUD1	PPP1R1B	ZDHHC4	PCGF6	LRRC28	MAPK10	PSMC4	SH3BP5	ASGR1	ZNF611	ULK1	CMTM6	NTRK2	OSBP2	PIGG	ZNF680	FRY	USP36	ZDHHC5	FAM199X	ESRRG	UBE2G2	CKMT1A	IL1RAP	NSA2	SBDS	FSCN1	CCDC90B	DZIP1	STK35	VWA5A	PPM1E	DYNC2LI1	B4GALT7	UHMK1	MBIP	SYCP3	FNTA	USP42	ANKRD30B	C3ORF67	MGST2	ZDHHC16	PPP2R3C	RP11-111H13.1	REXO4	EXOSC1	FSD1	WBSCR17	BCL7B	ANKRD36	IFITM10	ERAL1	ARID2	DPYD	TAF9B	SIN3A	MTCP1	CBX3	IDS	ZRANB1	HRH1	SLC9A9	TMED4	DSE	CCDC85A	ENTPD4	FBXO33	EZH1	PEX11B	USP4	STAC2	DDX3X	CPNE3	WBP11	CPNE4	RC3H2	SEPT9	EIF4E2	AGO2	SLC7A6OS	ACSS2	PSME4	LAMB3	OLFM2	CMPK1	TSSC4	SORCS3	NUCB2	PCDH15	SVIP	TMEM237	VKORC1L1	ASB7	NRBF2	ABCB9	SOCS4	SIRT2	AGRN	TUBGCP2	BAZ1B	PPIL1	PDGFC	SH3BGRL2	FAM91A1	TRAPPC11	WDTC1	ALDH1L2	TBK1	PPP6R2	NAE1	TMEM254	THAP6	TXNDC16	FRMD3	TMEM263	AMZ2	TMEM203	KCNK3	C11ORF1	BTBD10	MGRN1	DNTTIP1	RASSF8	THEM4	MFSD1	LRFN2	TRUB1	NCOR2	NCOA4	SCGB2B2	NGF	RABL2A	CAND2	KIAA0753	FAM101A	ACO1	RASGEF1C	MROH1	LTBP1	EIF3G	SSBP1	C18ORF25	NIPA2	CORO2A	ENPP5	MAGI1	GNPDA1	METTL6	L1CAM	FGF13	TTC23L	GOLGA7	NAT9	ESRRA	LSM14B	RAB39B	NAA16	SLC38A6	SYT14	PDZD8	RRN3	ADNP	CCDC34	CACNB2	RNF165	PRADC1	SAMD13	TSC22D3	TSN	GABPA	ERGIC1	CCNL2	ZNF496	BCCIP	LONRF1	VEGFB	NKAIN2	MAU2	LRRC24	GARS	G6PC3	SLC25A42	QTRT1	HYOU1	TRIM52	TEX30	TNFRSF21	PGRMC2	RMND1	ANKRD40	SUMO2	DCAF8	KPNA5	KLF3	PANK2	MCF2L	GREM2	CALU	PIGC	AIMP2	SNRNP70	DGKB	MCUR1	NNAT	SLC25A26	EIF2B1	EPB41L5	VIPAS39	GLIS3	CEP250	TBRG1	TMEM69	RNF19A	SLC12A6	RBBP8	TMEM145	MRPL13	NOP58	MRPS22	NICN1	MRPL2	VPS33B	SPDYE5	BROX	CCDC43	BTD	SLC2A6	ZNF609	PYM1	OXA1L	TMED2	GK	STARD3NL	COPS2	TSC1	TMEM222	ST7L	FASTKD2	ASCC2	KCNAB3	QPRT	KIAA0556	ACSL4	SCFD2	MRPL45	NISCH	OSBPL2	HACL1	KLC2	ASB8	KCNC3	CEP120	SIPA1L1	TTC28	CDK5R2	EXOC2	C2ORF47	RNF41	PTPN9	WDR73	PTRH1	SLC25A40	ZSWIM5	SSFA2	CNOT1	EFCAB6	TMEM167B	ITPK1	BOD1L1	ATG16L2	POU2F1	SNX32	SLC25A53	SLC4A3	TTC37	GPR135	TGFB2	STK32C	CEP70	ZNF81	TBC1D32	RNF130	RNFT1	CYP20A1	WWC2	H2AFY2	CREM	RENBP	HIVEP1	FAM90A1	GPD2	RASSF4	EXTL3	GPS1	GRIK1	IRF3	TWSG1	PRKCG	INPP5K	RNF185	TM6SF1	HPS5	CNR1	DNAJB1	CELF4	POP1	NAA50	FRMD5	HECTD2	RER1	SPRN	SLC27A4	AACS	LRRTM2	CCDC57	PIGH	POP4	SYT3	GNAI3	FBXO32	PAIP1	NUDT9	TPD52L2	TMEM260	GPN3	CPLX2	CCDC47	ASB1	NDUFS2	KIAA1143	CFAP61	FAM133A	SEC14L1	PIP4K2A	SUPT6H	CEP83	U2AF2	GTF2F1	EPHA10	FSTL4	ACSL1	CNKSR2	CHAC1	WDR75	MAP3K9	NPM3	C17ORF75	HTR7	PANK3	DLEU7	GRM1	SMU1	LUC7L2	RUNDC1	NCSTN	IGFL4	PLEKHA2	EVA1C	DIXDC1	C1GALT1	MCCC2	CENPV	CDKL1	IQGAP1	KLHDC8A	CAB39	PPP1R16B	ANKRD13D	RNF44	LYPD6B	DDX18	TSGA10	STX6	ZPR1	C5ORF28	DENND6B	DYNC1LI1	RHOQ	METTL4	IMMP1L	TRIM13	TTL	NCAM1	NEK7	LARP1	TOPBP1	LSM12	MLXIP	BCS1L	DCN	PEX1	AKAP12	SSBP3	FADS1	LPCAT3	RAB1B	HACD1	ZBED5	C5ORF42	SPAST	YKT6	CEP104	ZNF213	KBTBD2	HPS1	UTY	PIP5K1C	NPTXR	IMPDH2	EPHA7	COQ9	DFNA5	TPP2	MAN2C1	UCK1	GATB	WDR12	SNAPIN	KIAA0895L	FAM19A2	DNAJC19	MBD1	GMPR2	EIF1AD	NUDT22	HAP1	SAMD12	BCAS3	SCAF1	GRIP1	CCDC71	POLR2I	CADM4	TRIM26	KLRG1	NUFIP2	MTMR2	NCK2	CHST11	CNTRL	FGGY	DCAF16	UBE2E1	MBTPS1	CBWD2	CSRP2	TMEM106C	KDSR	ATXN1	FREM1	UBE2Z	ILKAP	EPS15L1	GLRA2	FBXO25	TSEN54	UGGT1	PCIF1	FBXO42	NPRL3	TM2D2	BIN1	ZNF335	GOLGB1	UPP1	IFNGR1	PLOD3	ANAPC10	SEC11A	HBP1	GRIA1	POLR3H	ARFRP1	SKIL	KCNH1	OPRD1	NRXN3	RP11-514O12.4	GPAT4	MED13	DNAJC15	FAM134C	JAM2	VPS37A	MAN2A2	FAM102B	FBXO44	ADD2	NPTN	C5ORF49	CEP78	MAP4K2	FXN	NINJ1	EVI5L	MAZ	SMIM17	KLHL22	GLB1L3	MYEF2	SUCO	LRRTM1	IRF2	VPS54	CCDC149	TIMMDC1	UNC50	TAMM41	RNF24	C11ORF73	FBXO45	FBXO21	CDC73	FBN1	INO80E	LIMA1	INTS2	FBXW5	BMP2K	PODXL2	PCDH11Y	RPIA	PJA1	BAZ2B	YTHDC2	GPR63	CNP	KIF22	ULK3	AGPAT5	ILK	GCA	ADRA1A	DROSHA	GABARAP	MRPS18A	PITRM1	CHTOP	KLHL2	SMARCE1	CCNDBP1	STPG2	ZDHHC22	TMEM192	CPSF7	AGAP6	GRM8	RIC1	ZMPSTE24	TATDN1	SLC25A46	DPH1	RSAD1	ISG20L2	ISPD	PPCS	GNS	DHRS1	ABCG1	AKT1	SPSB3	ATXN7L1	ERO1A	NAA60	HES6	KIAA1328	YTHDF1	HUWE1	YIPF5	HSD17B10	KDM2B	ATG16L1	DDI2	PRRC2B	SGSM3	SPRED3	MED17	ZFAND4	ADGRA1	CHP1	CBLL1	ELAC2	KDM7A	FAM43A	CTNNBL1	RFTN1	ZFPM2	FGD1	FAT3	PAICS	FAM102A	FAM98A	AUTS2	NIT1	IFT27	SLC1A2	ASCL1	WWC1	EML1	COL4A2	PLCE1	KCNJ12	FMNL1	MAP2K2	TOR1A	ZNF786	PPP1R3E	CDK5RAP3	TUBG1	PSD2	DYNC2H1	STK10	CACNB1	MED15	PLXDC2	MAPK14	PHF24	MAPRE1	GOLGA2	CCP110	MRPL44	RNF167	GOLPH3L	TOX	ZFAND2A	GDF11	SCAMP3	NHLRC2	KHSRP	BTBD11	QSOX1	ZNFX1	GYS1	ADI1	HS3ST5	KIAA0226L	RPUSD2	CCDC28B	RAP2C	MAN1A2	RHBDD1	PIK3R1	MED21	ZNF138	GNAZ	EPN1	FBXW8	MTRF1L	DHX8	SLC35F5	ADPGK	MMP23B	BTF3L4	RIOK3	SH3BGRL	UBE2O	MARCH4	GDI1	RP11-574F21.3	FIG4	ATP11A	GPCPD1	KATNAL2	ATPAF2	TIGD7	FDFT1	CRY2	THTPA	ATP6V0E1	JDP2	CCNC	OPHN1	AGAP2	C11ORF63	EPHX2	CMTR2	TSPYL5	ZDHHC14	SNX21	TET3	TOB1	NPAT	PPP1CC	TECPR2	C5ORF22	MAPK1	DGKH	URM1	GOLT1B	SEC23B	LRRC41	FAM20C	IFT22	DPH7	PEX5L	ABCC10	ZNF583	PTRHD1	GRIN2A	TMEM196	GPR12	SNTB2	CCDC14	INPP5A	C9ORF24	NSUN4	ARHGAP1	TOR1B	DTYMK	ARF6	MCTS1	HMGA1	TTC39C	HEBP1	VCL	PTTG1IP	ZADH2	AMFR	IQSEC2	RMDN2	EPB41L4B	IGHMBP2	CLINT1	LRRC73	PSME1	PDE4A	ZNF574	ZNF766	CYP2R1	YIPF2	NIPA1	TMEM97	NOV	RHBDL2	IP6K1	CFAP43	ANTXR1	NCOA6	MPPE1	ETS2	TUBD1	AGAP4	ASMTL	YIF1B	C20ORF24	TMEM209	GDAP2	SLC1A6	SPEF2	STXBP4	SEMA5B	RPF2	SPTLC2	CNIH1	HERC2	ZNF487	OTUD7B	GLG1	ADNP2	DPF1	MTR	THUMPD1	CYB5R4	BAZ2A	B4GALT2	ZSCAN23	CUX1	ZNF804B	C15ORF61	CAMKMT	TRIM33	PTMS	SRD5A1	NPM2	ALAD	SLC39A7	ASXL2	WDFY1	INTS6	SEC16A	TMEM70	BSDC1	VGF	GLRX3	GLT1D1	MAPK3	USP45	STRN4	UEVLD	CUL2	RGP1	TMEM134	ABCA1	RNF138	GKAP1	NUP133	SNX7	SLC12A8	DPM1	ZDHHC3	LEO1	TFDP1	AGFG1	DLX1	PLCL2	BZW1	BRINP1	ENOX2	WTAP	FAM171B	TRMT11	NBPF3	SMUG1	RILP	CCZ1B	SPHK2	WSCD2	PGGT1B	PLA2G4C	PRDM10	WDR26	BAG2	TBC1D23	NUTF2	ZNF568	IGSF3	KIAA1468	LINC01420	FLVCR1	PLEKHA8	RUSC2	TYW5	STIM1	REV3L	FADS3	INTS7	CCBL2	FXYD7	LHFPL2	PDCD4	TSNARE1	PPP4C	TFAM	RNF213	SLC47A1	PIGF	WNT16	SPG7	RPUSD4	GTF2A1	ATP2B4	TPD52	GNB4	PABPC1	ENDOG	N4BP2L1	MIB1	COX19	LAMTOR3	ZCCHC6	RBBP4	PRKAA1	LLPH	SWI5	BRAT1	BRD8	CHURC1-FNTB	HDDC3	LACTB	CHSY3	SPESP1	ZBTB40	COPB1	H1F0	ELOVL7	IGFBP6	BIRC2	LETM1	MITD1	ZFC3H1	UVSSA	DTX1	CDHR3	SLC12A2	TMEM17	SEMA4G	PRKX	INPP4B	ALDH6A1	IQCG	MTFR1L	RGL1	RBM25	ZNF253	MAOB	SNTG1	C1QTNF3-AMACR	C18ORF32	PHC2	GXYLT1	MXD1	FGFR1	SNRPB	RPRML	CALCOCO1	CNIH2	ZFYVE1	SLC25A33	RPF1	OSCP1	ZCWPW1	RIF1	GALNT14	PAG1	LIAS	DCC	RPA3	SHQ1	WDR19	SLCO4C1	MSH3	STK38L	AAAS	DDX27	RIMKLB	RBSN	TNK2	THUMPD2	UFL1	SHPRH	CMIP	RMI1	IGIP	TRIM16L	PPFIA3	SF3A2	RAB33B	NDUFAF1	ZDHHC15	CEP41	BFAR	TMEM164	NR1H3	RAB21	HOOK1	CYGB	CBWD5	CCDC84	NAA40	PROSC	C15ORF59	PRPF4	CPNE6	BHLHB9	GGA2	NCBP3	DIEXF	GNL3	GPD1L	PRNP	RNF217	FAM104A	ABCD3	RP11-544M22.13	SNN	TAF13	TIMM23B	CEBPZ	KDM4B	PEX26	PC	EIF3L	MOK	SNX24	FAM58A	TPR	TRPM2	ANKRD27	TRAF3IP2	JAGN1	HIC2	RP11-514P8.6	N6AMT1	TRIM9	PCGF3	KHDRBS2	FGF1	HSF2	TMEM41A	CLDN12	PFKP	ADAT1	KLHDC1	ERCC6L2	NCAPD3	SLC27A5	ATG2B	TRAPPC10	CCDC126	RNF40	KIAA0922	S100B	TMEM161A	KLHL35	KIAA1191	SERPING1	TRIB2	EPC2	RRM1	EGR3	SLC27A1	DOCK11	LRRCC1	CCNT1	SLC25A38	UFSP2	SETD3	MRPL52	DYSF	ARL6IP6	PSME3	PLD6	PTBP3	C16ORF70	COBL	C5ORF56	GEMIN5	LTN1	MSL2	COQ3	ZNRF3	FOXRED2	DPM3	P4HA1	LRRC27	LHFP	TCERG1	AKAP13	TMEM170B	SEMA6D	SNW1	ZNF197	ENOX1	ATP6V0A2	METAP1	ELF2	TMEM62	C3ORF18	SLC25A32	GART	ZNF22	MX1	UBN2	PLPP4	CXORF56	ABHD17B	HRSP12	SLC35A4	NCKAP5L	TMEM41B	APOD	SLC35F4	LRRC7	OFD1	CAMK1G	PTPRZ1	CPED1	DENND4B	ARHGAP21	PPP2R4	DLG4	RBM23	PTPDC1	ZSWIM7	ADCY3	BPGM	S100PBP	SBK1	PRTFDC1	DHRS3	ZDHHC6	BBOF1	GATC	MTM1	THAP10	NSUN5	HEY1	ADAM19	TTC9C	PTPN13	AMOTL2	C17ORF62	DPCD	NIM1K	DNAJB12	ELMO2	IDE	TRAP1	PIK3C2B	FOXK1	MTHFR	SSTR2	KIF9	DOC2B	SUFU	CDH10	EHD3	RPP40	CC2D2A	CLK1	PIGT	CENPT	AGO4	TAF1D	DZANK1	STRN3	TGS1	HIPK2	PRKAB1	ZSCAN9	CDC42SE2	BZW2	CLN5	ACTN1	CAMK1	SNX14	FH	GPR173	GALM	LYPD5	MBD5	PDGFD	GTPBP10	NEURL2	UPF3A	NFXL1	KCNC4	MRI1	DHRS11	DRC1	SF3A3	CBY1	SNRPF	MYO9B	DGKZ	ZFP82	VIMP	GADD45A	ZNF415	UBN1	ZBTB21	SKI	ADPRHL2	FAM71E1	TMEM132D	TMCC2	CFAP69	RNF10	ZNF333	C20ORF196	GNA13	TMEM185A	RBM42	SLC25A16	LETMD1	DENND5A	NTRK3	TNKS	ZNF12	SPAG6	BTBD3	PURB	DCDC1	R3HDM2	PQLC3	KPNA2	UNC13B	C3ORF62	NDUFA3	TRMT61B	MYO19	ARMC10	WDR46	TMEM186	TNR	CPT1C	STRADB	WDR83	CAPN2	PRPF31	VSTM2B	PIP5K1A	MYPOP	ZNF37A	AFF1	SLC35D1	GGCT	RARRES1	SNX5	FAM227B	MARS	RRP15	RABIF	MTBP	DDOST	FAM19A5	PPP1R12C	MAPKBP1	METAP1D	ITGA8	EPHA3	PPP1R14C	QKI	DNAH3	SLC7A5	SMIM4	RASL11B	PALM2	DYX1C1	KIF27	CBFB	SLC35G2	PNPT1	ZHX3	KANSL3	CANT1	RALY	ZNF407	IKBKAP	POLD2	RWDD4	UBLCP1	ZC3H18	UBAC1	TCTA	MCMBP	ZNF573	NSUN6	MUT	OGFOD1	SLC31A1	CBWD3	RHD	MGAT4C	PHF8	VLDLR	IRF2BPL	PDCL	GPRC5B	EAF1	SH3YL1	FAM35A	SUPV3L1	ST3GAL6	PPP1R3F	ABCA9	CDK16	FAM229B	COTL1	MTMR12	DHRS7	STAMBP	DDX23	ZNF473	RP11-613M10.9	KRBOX4	POLL	CBX4	HTATIP2	CALM2	TNFAIP1	LRRC2	SPRYD4	ZNF521	DFNB59	ERCC8	CACNG2	CDK2AP2	SGPP1	TPRG1	GSTT2B	RNF181	HINT2	ELOVL5	GLDC	TTC27	CTNNA2	YAE1D1	XXYLT1	CA4	COCH	TMED5	ZNF594	TTC7A	MAP6D1	RAD52	GRM7	PSMA5	NDST4	ABCF2	RPS26	C3ORF33	MDC1	ZCCHC2	RANBP3	NDFIP2	CPEB1	EHMT2	MED12L	ALKBH1	SP4	STX1A	FAM219B	TMED3	ASTN2	LRP2BP	TRIM47	PPM1D	RARS2	METTL16	CCDC171	EIF2A	MAVS	ANKRA2	TIAM2	METTL22	TIMM22	FAM185A	NRG4	CREBZF	ARHGEF17	PID1	DPYSL5	ST18	PNKP	TSEN34	CCDC137	SMC6	WDR18	ST6GAL1	PRR14L	MYRIP	CIAPIN1	PICK1	MAP2K6	STK40	NCK1	WDR45	RPTOR	MAPK8IP2	USP1	FEZ2	KIAA0930	SRBD1	QRICH1	DLG5	IARS	GDPGP1	FKBP15	GABRB1	PVRL2	HEG1	FBXL4	FAM117B	TAB1	MIS12	UTP3	EAF2	PHF5A	CHPF2	DRAM2	CSNK1D	CYFIP1	DLEU1	ZBTB44	PPIL2	WRNIP1	KCNH8	SKA2	ACTR3B	ZMAT5	ING2	QSER1	PAPOLG	MPP3	FBXO9	MARCH2	CA7	TMEM94	TCAF2	PLPPR1	UHRF2	SYNDIG1	TRMT6	COA5	PTRH2	HNRNPF	ACVR2A	SLC26A2	FAM193B	ITGA1	ZNF48	SLC9A5	TET1	MCM3	NSUN2	HDAC7	CKS2	FAM175B	SEC61A2	DTWD1	COMT	EYA4	NPIPA8	PCYT1A	TSR1	GRM3	SYMPK	KAT6A	PPP1CB	SNX6	AP4E1	RITA1	SEC31B	ADCY5	DUSP14	TMEM266	CAMSAP1	NYAP1	CYTH3	MBD2	BAG5	SLC25A14	EPHA4	ILDR2	KIAA1147	MDM1	C9ORF85	RAB8A	PCNA	UNC5C	WDR45B	KMO	BIN3	ANP32A	BAP1	FRA10AC1	KLF7	PPP3CA	SLC39A14	EPHB2	TFRC	PER2	TMEM87B	CACNA1A	SART3	PML	ATP8B4	DNAAF2	DEPTOR	AIM1	PRIM2	EXT2	STARD7	P2RY14	RAB22A	RPN2	PHC1	DOK6	A2ML1	RAB33A	FCRLB	PATZ1	SLC38A10	COASY	NUS1	NIF3L1	ANKRD29	ENHO	NUDCD1	TMX3	DNAL1	EPHA6	HTR4	TTC39A	CD247	CASP3	POU2F2	TMEM47	FAM21C	DERL2	SUPT7L	NDST1	ANGEL1	KCTD4	PYGB	MREG	POMZP3	H2AFV	CCDC109B	HMGCR	PGM3	C6ORF47	TTLL1	POM121	UPP2	FBXL13	MRPL11	KDM4A	FAM212A	FABP6	CAPRIN2	KBTBD3	PYGO1	SYT10	BAIAP3	THUMPD3	EBP	IGSF21	RPS4Y1	RP5-1028K7.3	SCIMP	RMDN1	RNF139	EXOSC9	GPR89B	ZNF454	COG7	TGFB1	TSPYL4	MTMR8	ACHE	AK9	MMGT1	RNF126	SQLE	USP53	CCAR1	LACE1	ARFGAP1	CRYL1	CS	UBL4A	RNASEH2C	PRMT6	CCDC106	ZDBF2	DESI2	MAATS1	CALCOCO2	GCAT	R3HCC1	ESYT1	BRD9	ITGAE	TRAF7	C5ORF51	HINFP	GTF2IRD1	TSTD2	RND1	EFHD2	CADM3	LHX2	MIIP	SRM	ZNF780B	SCN4B	KCNMB2	PRRG3	APOOL	CACNA1C	MUM1	POLN	ZNF362	MLLT6	CUTC	OPN5	HMGCL	DAD1	PER3	CACNA2D1	ARHGEF10	P3H3	CCDC112	PNPLA4	BRMS1L	SRGAP2B	UBE2Q2	SF3A1	GNPTG	GPC5	RASAL2	MUS81	PNPLA2	KCTD17	PRSS56	SLC10A7	SNX4	ATIC	EXD3	SREK1	ABCA6	LNX2	NIPSNAP3B	ZNF566	ASB13	LRRC4B	AP1M1	GTF3C2	SH2B1	KIAA0907	ZUFSP	GABRA2	MCAT	FAM43B	IFT46	CRTAP	LSM8	C9ORF9	NIP7	PHKA2	DPH5	CCDC127	ARHGAP29	MANSC1	CD3EAP	HMGN5	MME	NHSL2	OSTC	TMEM121	STAT2	STRN	TRDMT1	OGFRL1	CPS1	AUP1	KATNB1	GNAI2	SUGCT	BCAN	TXLNB	TAF1	MED24	RP13-512J5.1	CORO1A	LEMD3	HEATR1	CHD1	BRCC3	TACC2	LMF1	TMA16	FAN1	POLR3C	ANKRD52	GSTM4	RNF20	AKAP1	FAM19A1	SEMA4B	MFAP3L	SIRT4	AGO3	PTAR1	GLIPR1	COA4	ATRAID	STARD3	GRAMD1A	DDX51	ATF7IP2	PDIK1L	ORC5	TMEM155	MAP1LC3B2	DHX15	MTO1	SCN7A	EPS8L2	ATF1	CALB1	MYO1E	RBM41	SDR39U1	SPOP	SMIM20	PSMG4	DNAH7	RASD1	ALG13	SNX12	SCO1	PHKG2	THSD4	NOXA1	WDR3	CCDC40	IPO11	ZNF189	ZNRF2	TAF6	TMEM38A	ZNF658	GPATCH4	OTULIN	YTHDC1	ACADVL	FBXO41	MRPL9	CTB-55O6.8	SFXN3	ZNF703	ZNF280B	GPR161	HIATL1	GATAD2B	KIAA1211	NPAS4	ZNF445	NIPSNAP1	DHRS7B	ZBTB1	HLA-DRB1	DEDD2	SH3GL1	GPAM	ZNF324	CETN3	OTUD3	YDJC	MED1	FSTL5	TMEM115	FAHD2A	ZC3H11A	DACT3	HOMER2	GPAT3	RRAGB	LZIC	SLC7A2	CASQ1	ASNSD1	PTPRN2	HS1BP3	UNC119B	ARSK	NWD2	SLC29A1	PSME2	INTS3	SH3GLB1	C1QTNF2	SMAD4	C6ORF120	KCNH3	ARHGAP28	TPM4	AGAP3	TAPT1	GFRA2	PCMTD2	HIP1	JOSD1	SOCS5	MAN1C1	TTC23	PLCH2	MYO3B	TMED1	ZNF765	SIRT1	CDCA7	HNRNPUL1	GREB1L	MRPL24	ENTPD6	ALCAM	NUMA1	ARL16	DPAGT1	MLXIPL	FKRP	NFKBIA	SGSM2	UCK2	NSRP1	MTHFD1	GLCCI1	KLHL14	PSMB4	EYA3	TRAPPC2L	SPTBN2	FAM178B	ACOX1	SLC25A39	MTIF2	ZBTB20	POLH	PELI1	AK6	PRKRIP1	DNAJA2	ZNRF1	RNF219	ADRBK1	CDC40	RALBP1	ARFGAP3	RP11-219A15.1	VHL	TGFBRAP1	UPF2	MATN2	ZNF652	CHPF	PPIE	UHRF1BP1L	MTRR	AP1G1	NOP16	PTTG1	SMCR8	CLVS1	HNRNPH1	TXNDC17	IFI27L1	HGF	LMAN2	HS6ST3	EPS8	CSPG5	PDE7B	HIST1H4C	STK4	XPNPEP1	RFC3	CCBL1	CKAP4	DDX54	CDH6	CHD1L	CBLN2	NUDT16L1	STS	KLHL20	RPL12	HTRA1	KEAP1	PTPN21	AKAP5	TSPAN31	DTWD2	MRPL49	HNRNPU	F2R	RGAG4	WDR78	ABCB10	ZNF865	NEXN	WDR20	RAI2	ALG8	YEATS2	TBC1D2	SLC27A2	RANBP10	KIAA1644	SLC30A5	ZNF623	MAP3K11	SEMA4C	HMGN4	NUAK1	BMS1	G3BP1	SLC4A9	MSRB1	GDPD5	PRPF38A	ALDH3A2	CTPS1	DISP2	UBXN11	ITPR2	NPLOC4	CHST10	C2ORF49	TMEM8B	GRIA2	ZNF76	LRRC61	BTN3A3	PCSK6	STK16	WFS1	MORN2	PTPRG	CFAP70	MFSD4	TTI1	LNP1	KLHL9	CEP170B	RPP30	CDYL	HSD17B7	NUP35	TIMM21	MAL2	SIKE1	ZNF117	TMEM129	WRAP73	SPDYE1	MPDU1	CCND3	SLC25A23	FAM118B	SIAH1	AR	COMTD1	RTN4IP1	DDX52	CPEB3	ANKRD20A4	DNAI1	GANC	PRSS23	UBE2D1	RRAS2	SWT1	SSPN	MSH6	PIK3CD	TVP23A	C1ORF204	NLGN2	SFI1	AHR	RYR1	NCAN	CDK10	MMD	GSTCD	HSF4	MRPL39	ERRFI1	PLRG1	PDCD2	IER2	GRIN2B	ACAD9	TRIM4	NUDT12	ABCA10	MIDN	IFT52	PIGL	RSPO3	LAP3	C1ORF159	CBLN4	NYAP2	CDK5RAP1	MFSD6	UTP18	EIF4A3	SNRPG	CNOT11	NRP1	POR	FBLIM1	CGRRF1	NEU1	PKP2	AK4	JAM3	NDUFAF5	VPS37B	INPP5B	PCYOX1L	ST8SIA5	AKIRIN2	ZNF675	ALKBH3	ZNF430	TBC1D22B	SUSD1	FBL	CPTP	SMARCD3	HSPB3	CTD-2369P2.10	FAM96A	ISCA2	KXD1	MTERF4	HLA-B	KDELR1	CCNH	DNAJC3	USP13	CBWD1	SHROOM3	TBC1D12	SREK1IP1	CNTN5	NFATC3	GIPC1	SEC24D	ABHD13	PKNOX1	MRAP2	C16ORF96	PPP5C	CLTCL1	TRAF3	ASPHD2	TRIM62	SAP130	TBCCD1	CD2BP2	SH3D19	ADGRG6	TRIM3	ZFAND1	GSTO2	CXCL14	CTTNBP2NL	COMMD8	LAMP1	ANO6	GEMIN6	SLC6A8	NFYB	STK32A	ORAOV1	KATNAL1	PLEKHM1	VILL	NCBP1	KIF20B	NVL	DDX49	FAM8A1	ZNF326	RAD9A	SCYL2	KCNJ3	GGA1	C16ORF91	AP3M1	RAVER2	PIGU	AC092835.2	WDR27	GAS8	GATS	TPRA1	B4GALT6	TMEM101	KCTD7	DUSP22	UBA5	GLT8D2	WDR82	EPSTI1	EBNA1BP2	ALAS1	GSR	TRIM24	RIT2	MFSD5	CSK	RP11-437B10.1	RIN2	SPATA5	TK2	SMC2	RDH11	THEM6	TCTN3	EP400NL	ANKHD1-EIF4EBP3	HTR2A	YPEL1	COL4A3	E2F3	CHDH	PANX1	ATG4D	KLHDC9	FAM73B	SNRNP40	MID1	UBE2J2	IL1RAPL1	DOPEY1	MYRFL	CAMTA1	AATF	ST6GAL2	FBN2	GALT	NRDE2	AKNA	PQLC1	CES2	ELP5	RNF144B	MRPS27	MAP2K7	SMARCA1	MAGOHB	ZNF846	TPCN1	PVRL3	LMAN2L	RABGAP1L	TBL1X	ATG2A	TSC2	RBM10	FAM171A1	OSBPL5	ZNF484	SDCCAG3	DEGS1	SYNM	RP11-287D1.3	DPY19L4	SNAP29	SENP8	EIF5AL1	ZCWPW2	KCTD9	ZRANB3	MCM4	ZBTB8OS	SMG5	STK17A	C2CD3	CHCHD5	RNF19B	MTG2	TMEM138	PDZRN4	GGA3	ZNF891	MMP24	PARD6B	CALN1	MGAT1	TRIM69	MSL3	TUBGCP3	FBXL12	NR3C2	LDLRAD3	TCEA1	DHX38	MAN1A1	TRMT10A	VPS25	RCC1	PIKFYVE	FOXP4	TMEM177	ZDHHC11	ABCE1	ARAF	CLPTM1L	SNAPC1	INTS1	RNF26	ZFP2	MUC6	SLC16A14	AC090498.1	IFNAR1	PQBP1	ZNF720	PAQR3	ACTR3C	CORO1B	DMTF1	ZNF155	WDYHV1	CCDC97	CA5B	ZNF236	RNLS	MOSPD3	TMEM136	ZNF672	RGL2	RCHY1	PSTK	STX3	SPON1	HEATR5A	LMLN	INADL	PPP5D1	RFC4	NR4A1	ZCCHC12	LRRC38	OR4N2	SATB2	PTDSS1	RCN1	RAP1GAP	VRK1	RND2	DNAJC10	ARPC5	RP11-178C3.1	ZNF226	USP20	CCDC146	ATP8B2	KAT8	C10ORF11	SMG7	KDM1B	PKIB	MAK16	KIAA1429	FSIP1	CNIH3	SH2D5	TMEM191B	DOCK2	RPP14	ABHD11	NRN1	ATG12	GAB1	TMEM243	CARF	ZNF26	THOP1	CCDC102B	FGD6	FAM89B	SLC25A29	GRIK4	GOLGA3	EFHD1	TYW3	MMAA	CIB1	BRD2	MTF1	TRIM28	DOPEY2	DRAM1	PAIP2B	PHF12	ZNF584	TMEM2	RHOB	BCR	MFSD3	MKX	MSI2	TPRKB	PYROXD1	TBC1D14	BRD3	STK3	CREB5	FAM174B	VPS18	LIFR	LMAN1	ANKRD36C	BICD2	CEP162	PMPCB	ORMDL3	ZNF391	TBP	TPPP	ASAH2B	SMAD9	CRLS1	CRNKL1	SNPH	MARCH5	CAAP1	DDX39A	ABCA2	CA1	FBXL20	G2E3	THRB	KIRREL	KMT2B	SNX30	NAA25	DHX35	ADAMTS5	KCNIP1	TPPP3	SLC6A11	TXNDC11	MARCH9	MKL1	CCDC24	SPATA2	DRG2	PRPS1	C15ORF57	C1ORF50	CYP7B1	TRIM14	CFAP161	PACSIN2	ZNF141	MAMLD1	PLXNA2	CHCHD4	BPNT1	RPA1	ZNF341	UNC45A	CIART	TNRC6B	TAF1B	PRLHR	CTSK	USP28	CABP1	PPEF1	NKAPL	RP11-176H8.1	L3MBTL1	CNTFR	TGFBR3L	RING1	FUBP1	UBAP2	FAM120C	AGFG2	ADORA1	KAT2A	CHD4	CHRDL1	NUP37	GMFB	LIMK2	HDHD3	CYB5A	DHRS13	RP9	LRFN5	ZHX1-C8ORF76	TOB2	PPM1F	CTSH	PPP1R26	LATS1	FAM50B	CCDC64	ZSCAN1	DCUN1D1	ARHGEF37	KCNA2	GRWD1	GOLGA5	POM121C	GUF1	MPPED2	SORBS3	FUCA2	MCL1	COG3	UBE2F-SCLY	DHFRL1	THAP3	RP11-229P13.27	AIFM1	KMT2D	BLMH	EGLN3	FOPNL	MUC12	ELMSAN1	APH1A	BAX	ZNF471	CTC1	LRIF1	NRP2	STAR	ZSWIM8	SMAD3	NR2F2	PEX11A	HPCA	GLT8D1	GBA	WDR25	ANKRD9	DCPS	USPL1	WAPL	SCPEP1	SPPL3	CD83	ZDHHC18	OARD1	SMIM10L2A	ZKSCAN7	FAM207A	BLOC1S5-TXNDC5	HCCS	UXT	PITPNM3	CCDC159	ODF2	SYNCRIP	FLAD1	THG1L	DVL2	BCDIN3D	CAMSAP3	MCOLN1	IPO8	ANAPC2	EFNB3	AARS2	TMEM19	TAF4	ZC3H12B	GZF1	TRPS1	ZCCHC9	TCF4	SLC15A2	RNF141	MDGA2	TRIM32	PDZD7	MSL1	TSPAN17	TIRAP	SMC3	VAT1	NPRL2	UBALD1	PTPRF	CASC1	CNOT8	GTF2I	DIDO1	POT1	FGFR1OP2	SLC25A22	EDC3	NUMBL	TRPM3	TRIB3	FBXL14	TJP2	INSIG2	DBF4	PLOD2	ZBTB46	MRPL48	RAB2B	TCTEX1D1	ANKRD7	SLC4A7	ZNF385D	CHTF8	PPP1R8	SLC25A44	RGS6	C12ORF49	TNRC6C	SHMT2	PTPN23	HNRNPH2	IFRD1	SLC37A3	BCL6	FRG1	PPARD	CHCHD7	CORO6	NKTR	NARFL	SMYD2	SEMA3A	RET	TBC1D13	FASTK	NUDT11	MIOS	ST3GAL2	LMNB2	FBXO22	SEZ6L	RXRA	CDKN1B	LA16C-306E5.2	RIOK1	BBS4	MOB1B	KIF21B	HEATR6	PCDH11X	TTC33	FAM114A2	CHD8	BYSL	C9ORF114	RBM15B	RBBP7	TTC26	ZNF736	FAM210A	PCNT	WDR5	SYVN1	TRIP4	TBRG4	CRY1	KLF8	KAT7	HS3ST1	MTRNR2L6	UBE3D	SLC37A4	ZFYVE26	EDIL3	EPHB1	COX10	TARS2	PRSS3	SAMD4B	DKK1	BMP6	PDS5A	FSD1L	GMPPA	USF2	DKC1	CNOT6	SERHL2	ZNF425	MTMR10	MANEAL	EFCAB7	KLHL25	ABCD2	TSR3	PFKFB3	NPIPB15	FMR1	PMEPA1	PTOV1	CCDC51	GADD45G	MARCH8	DCAF17	ELP6	TMEM64	TTF2	MAPK8IP3	RBBP5	DNAJC2	SH3PXD2B	SRSF12	DCAF13	AMY2B	ST3GAL1	MAP3K1	TRIM66	IKZF2	STPG1	NKAIN3	CNN3	CLCN5	LRRC37A	KCNMB3	ANKMY1	INTS9	POLR1A	ARMCX2	GORASP1	WDR1	SLC39A11	GABRG3	GHR	DR1	RPE	SH3GLB2	ZBTB6	MCC	GLCE	NLRX1	FAM156A	ANKFY1	RP11-201K10.3	BOD1	SMAD1	AP5Z1	RPGR	SFMBT1	GPATCH11	MFSD12	ACOT13	LRTOMT	GPR146	FKBP7	PTPRK	RBMS2	P3H4	TBC1D25	GANAB	URB1	PHF7	ITGA3	SNRNP48	DPY19L1	TSTA3	COA7	TOP1MT	NBPF15	PCSK1	VIP	TAF1A	PHLDB2	TCF24	ETF1	NCKAP5	ARNTL2	TIGAR	D2HGDH	KLF5	SFSWAP	POLR3D	COMMD4	N6AMT2	PPP4R3A	USP27X	LRTM1	TMEM214	LRRN1	MSANTD3-TMEFF1	KCTD13	KLHL15	C19ORF25	SMG9	DDX41	LAS1L	TMEM74	C3ORF38	TSPAN2	ZNF749	SLC35B1	ARMCX1	KIF13B	KDM4C	ZFY	ATG9A	NUDT8	CYP4Z1	XRCC4	LGR5	RP1-66C13.4	TFIP11	FBXL7	SNAP23	ROMO1	CEP57L1	CNTNAP1	EXTL1	AP4S1	ERCC5	CWF19L2	BUB3	C12ORF4	KIAA0430	NEDD4L	ZNF408	ZNF785	CACNG4	FOXG1	GNA12	AGO1	EIF4EBP2	NQO1	SHISA9	MAML2	DEDD	MAD1L1	TDRD7	GUCA1A	TMTC3	SAMD14	PGBD4	CTU2	HSD17B11	ANKRD30BL	SFTPC	ANAPC7	C19ORF12	ZMYM5	ZNF778	SUPT20H	SLC25A1	SAMD3	DIS3	MARCH1	BEGAIN	DPP7	ZNF699	CABYR	SCUBE3	SMCO4	SDHAF3	HEATR3	ATP2B3	MED8	C1ORF228	ZNF287	SNED1	NMNAT3	TLL2	SRC	C9ORF91	MYT1L	ARMC6	CKMT2	ZBTB45	CPQ	PCED1B	RBM12B	MMP24-AS1	SP9	HFM1	RPGRIP1L	TWF1	SEPT5	POLR1C	SOAT1	CCDC142	NIPAL2	PRRT3	WDR43	DAGLB	FOXN2	PSMD5	FAM160B1	GALC	FAM206A	OPRM1	RPS15A	METTL14	SLC8B1	PTGIS	DDR1	ZZZ3	KIAA0895	ZBED3	RILPL1	ZNF570	CHKA	GAK	ANKRD16	CETN2	ARL13B	CRAT	HRH2	GTPBP3	TAF12	ITPA	RP11-286N22.8	TANGO2	IDNK	MTUS2	LIMD1	ZNF461	RPS6KB1	PISD	RABL2B	NUP107	PBX2	DAAM2	GTF3C3	NELFE	NOM1	METTL2B	TEX9	IKZF4	SLC26A11	ACSM6	KLHL12	CHMP7	RP11-697E2.12	KCTD20	RFWD3	ANP32B	SLC12A3	ZNF329	ZNRD1	CENPBD1	CCDC173	C19ORF57	EIF2S3	FAM162B	MTERF1	RDH13	LDOC1L	PTCHD1	CSNK1G2	C5ORF15	GABRA5	TADA2A	NADK2	ZNF793	SLC35G1	ZNF146	NFKBIB	B3GLCT	BIRC3	TVP23B	PRPSAP2	DIMT1	CNTN2	TMEM218	EFNA3	CHRM3	CTSC	DNAH6	TMEM5	CTNND1	YES1	PEX2	ICMT	ESCO1	RBL1	ZNF616	PDE1B	KIFC3	FAM149B1	GPR83	CCNYL1	SIRT7	RGS16	TMOD1	PRKCSH	PLD5	HCRTR2	GTPBP6	CELF2	ZMIZ1	MIER3	TMEM217	PLSCR1	FAM214A	TRMT2B	TLN1	NSDHL	PCYT2	TMEM169	C2ORF72	ZC3HAV1	ZDHHC19	IFIT2	WWC3	SORD	CEP164	FAM120AOS	SNAPC2	CCNJL	ADCK1	KBTBD12	AC013461.1	C9ORF116	DLX5	RAB37	ERI2	CARHSP1	TTI2	NPAS2	ALG3	ZNF500	ST3GAL4	RP11-111M22.2	CEBPB	SFT2D1	OSER1	CD46	DALRD3	EMC8	SLC29A4	DLL3	LARP1B	C18ORF21	POLR2M	ARID1A	BHLHE40	PRR7	ZNF586	EIF2AK1	ANKS3	EIF2B4	RBM11	ARHGAP6	FAM149A	RBCK1	ERLIN1	HACD2	DGCR14	SMPD4	PPP2R5D	POGLUT1	UTP6	PTGFRN	PFKFB4	ZNHIT2	LRRC58	CKAP2	VCPKMT	NUP54	POLB	ACVR2B	LETM2	CMBL	ZYX	TOP3A	NPY	NUDT19	C10ORF88	GOLGA1	HERPUD2	ZNF516	HMGB2	BCL7C	C4ORF50	GFPT2	ZNF397	C3ORF17	MPP2	ZHX2	PCDH8	C12ORF60	ZNF684	STOM	ZNF75D	TMEM18	PTK2B	KCNK12	LRRC23	PRR14	GRM5	PAXIP1	RABEP2	ANKRD23	USP2	LRRC8D	SYN1	SLC39A4	PPP2R5A	EHHADH	LMNA	UST	LIN9	MFSD10	HEXIM2	KTN1	LRCH4	NET1	PCID2	RAD1	ZNF829	NCR3LG1	CLDND1	CEP76	RPH3AL	SSSCA1	MAPK1IP1L	PUS3	GPR27	KLF13	RGPD8	APH1B	NUP98	NDNF	WDR31	IST1	MAST3	MLH1	DMPK	B3GAT1	NAAA	CTNNA1	AMPD2	AMIGO1	SLC30A6	TMEM133	CADPS2	BNIP2	NBN	PES1	PRUNE	KBTBD4	CSGALNACT2	SIAE	USP3	ARMC1	SLC5A6	TUSC1	RP11-475E11.9	PPIL6	SLC40A1	FANCL	ZNF436	GAL3ST3	TRAPPC2	HARBI1	EFTUD2	KIAA2013	SLC16A6	SHARPIN	SERPINB9	ZNF263	CCDC141	RAD17	IL17D	TLDC1	GTF3C4	MRPL10	MMP17	KIAA1671	SSTR1	SLC44A3	RASSF1	BANK1	NECAP2	SLC20A1	PDRG1	MRE11A	SLC43A2	OGFOD3	TMEM259	ALDH9A1	ICE1	ARMC5	DHX16	MDH1B	GNA14	DCUN1D5	ITGB5	AHNAK2	PLAG1	NAB1	PPOX	TRADD	SIDT2	AXIN1	ARHGAP23	CFAP100	GTF2H1	RPL22L1	KCNF1	MRPS30	SPTBN4	FCGBP	BICC1	RARB	MARCH10	C11ORF42	ZNF394	ZNF836	ZNF101	TOMM40L	TBC1D7	FAM122B	NF2	CLNK	DDX17	PCGF1	TESPA1	ASPSCR1	SMPD1	USP37	SCAMP2	ZDHHC24	TYK2	NFKBIL1	RCOR1	RNF2	LENG1	VAMP7	SREBF2	AHCY	CEP128	ACTR1A	R3HCC1L	DBP	MYO18A	MATK	AKAP8	CENPC	SUSD4	C11ORF71	TSEN15	DGAT1	POLR2G	CMTM7	ADAM32	MSANTD2	IPP	POMGNT1	MFAP1	ARSG	RAB39A	NOL3	SETMAR	CARD14	MROH8	HS3ST2	HSPB8	TMEM198	LINS1	PSEN1	CTD-2561J22.3	FGFR1OP	UTP11L	TMEM68	NEDD9	NFKBIE	PNRC2	PDK1	MINPP1	SPOCK3	ASB3	ZW10	DUSP28	CRYBG3	PLCB2	NSUN3	N4BP1	AFAP1L2	MED14	DHRS4L2	ACOX3	GID4	GOLGA8B	FADS6	FOXP2	CTD-2410N18.5	MTX3	OGG1	CARS2	GUSB	COL23A1	ZNF66	METTL13	MRPL37	SPEF1	GTPBP8	SNRPA	BCKDK	CDK4	PHF11	ZNF79	BIRC5	ZNF121	PPRC1	NOA1	SAXO2	NACC2	PCTP	TADA2B	MAPK8IP1	ATXN7L3	SLC44A2	PRPF40A	ADAM11	ANKRD54	KNDC1	COQ10A	MARVELD1	ZNF595	KIAA2022	FTSJ2	ETV3	POLQ	NBPF12	PELI3	C1ORF233	TAB3	GLTSCR2	STYX	ZNF266	WDR74	RASSF3	SYNE2	ZBTB25	SMIM10L2B	GLDN	CFAP74	ZNF230	FAM160B2	UFD1L	ERICH5	SCRN2	THBS4	ADAMTSL1	P4HA2	IGLON5	STX5	CLEC4G	ATP11C	PPIL3	RHBDD3	MIB2	ATF7IP	FLRT2	EML3	LDHAL6A	LRRC29	RBM45	TOR1AIP1	RNF212	MORN1	CPSF3	CITED1	RAB11FIP3	BBC3	ZNF714	TACC3	ZNF276	ZNF610	ELK4	PCDHB14	NMRK1	SLC16A2	BRSK1	ERCC6	ATRNL1	BLM	BAD	TIMM44	SIGMAR1	RP5-862P8.2	PXDNL	DLX2	PPARGC1B	IRS1	DSEL	NCOA1	PMM2	KIAA1919	RBM22	CYP4V2	RASGRP2	GEMIN2	SCML1	HTRA2	C17ORF58	WDR89	ESYT3	GSKIP	PHRF1	TMUB1	MYH11	ADGRF3	ZNF746	NLRC5	SLC35E2B	RNASE1	TBCEL	PLK3	RERG	EMC1	TMEM63B	RMDN3	ANAPC1	RP11-637O19.3	TRO	PMPCA	CROT	DBNL	PLCXD2	FAM221A	NPL	BHLHE41	GABPB2	PDE4D	ETV4	MYBPC1	ZCCHC8	PLA2G16	FRMD4A	SEL1L3	FZD9	TEF	ZSWIM3	SPEN	ZNF439	CCND1	NOTCH1	EDRF1	FAHD2B	NFIC	CEP89	KCNS2	SLC27A3	SLC38A7	RPS6KB2	LRRC75B	C11ORF74	DLGAP1	CDYL2	EXOC8	EID2	SPIN2B	CLSTN2	DYRK1B	PLIN3	PHLDA2	POLR3E	DAO	BRF1	MGST1	SLC35E2	ZBTB48	SLC46A3	TRIM8	IL1RAPL2	GNE	RP4-777O23.3	CCSAP	ZBTB14	ZXDB	SIRPA	MAPKAPK5	ATP10A	ZNF555	NTN1	POLR2B	ZNF696	PSEN2	ZBTB37	CEP131	NUP210L	CLCN7	POGK	SCGN	ANKRD34C	RWDD2A	DDX4	ELMOD2	ZNF567	MKS1	PGPEP1	TMLHE	KHDC1	ATG13	DUS1L	KAT2B	CYB561A3	ARHGEF28	DCTD	KRCC1	MAPKAPK2	IDH1	AATK	ZBTB8A	SLIT2	OGFOD2	ARHGEF1	XIAP	RP11-11N7.5	RAMP2	NFIA	CLP1	FNDC3B	TRIM41	DRC3	KCNH2	TAF4B	RTN4RL1	GPRIN1	HSPA1L	FAM234B	SLC33A1	NGEF	B4GALT4	CCHCR1	IQCE	RHEBL1	DNAAF5	TAC3	DDX3Y	DOCK1	ACER2	RHOBTB2	PUDP	CDH4	SLIT3	VPS37D	FAM50A	GGCX	DACT1	CTH	VPS39	PPFIA4	GPR171	SMPDL3A	PI4K2A	F8	ERAP1	PLA2G6	DNHD1	ABCB8	TAF8	RNF207	ALG1	RIPK2	STARD10	WWP2	NECAB2	MSANTD1	DAZAP1	ZNF234	C10ORF10	NFRKB	CCDC50	COX7A1	THOC3	PRDM11	PDIA4	PLCXD3	LRRC40	B4GALT3	BRD1	DHRS12	SPIN3	ZNF514	TGFBR3	TSPYL1	HSPA13	CDC7	CREG1	TAF1C	SMARCD1	SPTLC1	UBE2M	INTS4	SEC13	SLC39A13	VARS	TPMT	PEBP4	ABCG4	MOB1A	DNASE2	SLC7A1	TMCO4	ZBTB18	TENM3	NUP43	AKR7A2	HNRNPL	DCAKD	ZNHIT6	ZDHHC7	HHIP	LCA5L	CASP8AP2	L3HYPDH	BNIP1	PIPOX	C14ORF169	POLR3GL	PNO1	MAP3K3	RAB40C	XPC	PLA2G12A	MKRN2OS	CCDC77	SOX11	MGME1	CHRM2	AL365181.2	MTMR1	SPRTN	LTBP3	TRAM2	C14ORF142	FAM98B	PCCB	PARP9	CCDC122	ELL	NTMT1	C9ORF69	A1CF	SLC12A1	C2ORF80	ZNF304	ZKSCAN8	ZNF518B	NFIX	MAPK4	METTL5	CYP2U1	C18ORF8	IFNAR2	LRRC16B	DDX26B	RXRB	SLC37A1	DDX31	CCDC18	CPEB2	BOP1	INO80D	CLEC11A	MAML3	PLGLB1	C19ORF48	KCNH7	ALKBH8	LRRC45	B3GALT5	ZNF92	MEIS3	SNX11	MCM6	DAGLA	GAR1	BCL10	SMYD4	CCDC174	DCTN1	RXRG	C11ORF57	PUS1	PARP3	ZNF420	ZNF239	MAF	TTBK1	HSPA14	TXNDC15	BTBD6	TAF6L	ZFP64	PNISR	GLRX5	SCARA3	SPTSSB	C19ORF73	TRAF6	RP11-849H4.2	PBDC1	GTF2E1	AGPAT2	PPP2R1B	TRAPPC5	CD55	VAMP3	FLOT2	FRMD6	C12ORF66	SF3B3	FIZ1	EIF5A2	POLR2A	SDF4	SUSD6	RP11-548K23.11	EGR4	C17ORF97	UBE3B	DERL1	PREB	SMC1A	CXORF40A	SPAG8	SH3BGR	FGF22	PHF23	WBSCR16	VPS11	PIK3AP1	KIT	ALDH8A1	NEU3	WDR55	BFSP1	MED30	CHRM1	CHST9	SEMA6C	CEP295	MAGIX	ACADL	TMC4	GATSL2	CDC14A	DOC2A	SAMM50	EYA2	BRWD3	SLFNL1	UBR7	DAXX	TMEM107	HECA	ZNF404	SLC13A3	GTF2B	ECI2	SAV1	RNF103-CHMP3	STAMBPL1	OTUD6B	GATAD1	HEXB	MPZ	BTN3A2	ZNF219	CIZ1	MDK	TMEM26	NOCT	RWDD2B	CWF19L1	CEACAM8	ARHGAP10	ALG10	TRMU	IL3RA	DEF8	TMEM39B	RRAGD	PATL1	GRHL1	NOL9	HENMT1	RANGAP1	PXMP4	LEPR	CISD3	RQCD1	DECR2	ZNF790	RCAN3	JPH3	FAM98C	NACAD	CRIPT	RECQL	TCEB3	ZCCHC14	PDCD6	NIFK	RIMS4	NEK4	ENPP2	RFC5	FABP7	PGLYRP1	MRPS2	PTN	EFHB	RP1-138B7.6	SCAMP4	KCNIP3	ST6GALNAC6	HNRNPAB	COX15	TIMM10B	C11ORF80	DACH2	CACFD1	SRGAP1	KRI1	HSPA1B	COL5A3	C16ORF58	DAW1	TSPAN4	RINT1	MBLAC2	DLGAP3	ANKZF1	SERPINB6	SLC45A1	ZNF569	TSHR	ADHFE1	AC068533.7	BID	ENGASE	NSMF	TP53RK	RBM3	ZNF286B	GBE1	RAD54B	LIG1	SLC35A3	PAQR8	PHKA1	WDR36	STRIP1	OTUD1	GRAMD1C	KLHDC4	CTD-2006C1.13	MARK2	GNPDA2	PIAS3	NWD1	MSRB3	OTOF	CTNND2	JRK	SRSF6	PLEKHM2	MAGEL2	DCHS2	MN1	GALE	ACTR8	ATG3	ZNF630	PKD2L2	PLXDC1	LRRC20	NEUROD6	MLIP	NBPF19	TMEM52	TIPARP	ARMT1	PSMD13	GNPNAT1	PGAP2	INPP5D	MSRB2	ZC3H3	TINF2	TMEM38B	PEX12	WHAMM	ZCCHC4	SETD8	WDR24	PTCD2	INSR	SLITRK4	PCYT1B	SERAC1	DDX20	MSS51	POLR3F	GEN1	MAF1	RRNAD1	NCDN	NR1D1	ADGRA3	C12ORF45	PTP4A2	NLRC3	KCNK4	ZNF212	LZTFL1	PHLDB1	CA8	CUL4B	SCUBE2	FBXW2	NT5M	DHTKD1	FTCD	ZNF254	UPF1	PXYLP1	FAM210B	C12ORF29	ZNF264	TRMT2A	PCBP3	TAF5	RBMY1J	C12ORF75	L3MBTL2	REXO2	LAMA5	OR51E2	HLA-DQB1	PFDN6	LPCAT4	HORMAD1	BRCA1	SHF	KIF19	PDE4B	ZNF385C	CLGN	YPEL2	TBCE	ZNF879	C22ORF23	TMEM187	HIRIP3	ZNF678	ZNF133	CYP26B1	HS3ST4	SPOCD1	CPSF4	DSCR3	SLC22A4	ACVR1	PTH1R	ETHE1	CHN2	PUS7	IFT74	POU3F3	TMEM109	SPARC	DCST2	ANKLE2	ZNF318	C5AR1	MLX	JRKL	SYNJ2	AP003419.11	OSTF1	SULF2	CDK5RAP2	WWTR1	FILIP1	TELO2	APAF1	ZNF283	RABGGTB	AARD	RTCA	IKBKB	SS18	LMBR1L	TMEM53	ZNF671	QARS	GSTZ1	SIGIRR	GMEB1	IL12RB2	NRG1	LGALSL	CNPPD1	SMYD5	CLIP2	SLC6A6	PET100	RNASEL	FBXL18	MTPAP	ZBTB2	SRSF11	CTSZ	ZCCHC18	PTDSS2	ZNF185	ZNF383	ZNF334	ADGRL1	RORA	FRMPD2	ZNF490	CD2AP	FAM184B	RGPD2	CHSY1	ZNF224	PGBD2	NUP85	C16ORF87	UBE2Q1	ARL4A	NAA30	ADAMTSL3	FAM86C1	RFX2	DENND2A	MSMO1	GPRIN3	SFR1	MINA	DOCK5	ZPBP	TTYH3	RNMTL1	FAM57B	NAMPT	FANK1	NIPAL1	HECTD3	C2ORF40	NIPSNAP3A	MAP6	C11ORF68	SMKR1	SIAH2	ENOSF1	PALB2	ZC3H7B	UBE2R2	OSBPL11	TESK1	GK5	ZFP3	HCFC1	CDPF1	C7ORF43	CHRM5	CLN8	DPH6	IER5L	SHANK1	ZNF585B	MOBP	SWAP70	RASGEF1A	HYLS1	C2	AQP11	UMPS	PCDHB7	JAG2	MMAB	TMEM128	HCN3	CYP1B1	ZNF124	ITGB1	M6PR	CCDC74A	TLE2	CDR2L	PHYH	ADSS	SLX4	DAPK3	SLC16A9	VARS2	KCTD5	USH2A	SCAP	STX10	PARD6G	PAXBP1	DUSP15	B9D2	FAM227A	ALDH1B1	HADH	COL19A1	HTR1E	COG8	TBL3	RBMX2	CCDC150	SOCS6	MCMDC2	WARS2	DYNLRB2	CD276	NUP50	GOLGA7B	ARVCF	AIDA	CSRP2BP	PAPPA2	ZNF142	FBXO17	CELF1	MYOM2	ZNF134	RAB27A	SUV420H2	RAI1	RXFP1	DPY19L3	IGSF23	P4HA3	RP4-559A3.7	NPIPA1	COL28A1	STK19	SLC45A4	ADTRP	CMTM4	TCEANC2	KRTCAP2	PRKRIR	FAM131B	ABHD17C	GNA15	BAIAP2	ECD	VPS37C	SLC2A13	JMJD6	RCBTB1	GALNT13	SLC22A5	CTNNBIP1	SPTB	ZNF587	FAM53C	FRAT2	ENTPD5	HAVCR1	ARL9	PLEKHH1	ATP13A4	CLASRP	PERP	MAGI3	ZBTB24	DNAH9	SMPD2	CPOX	PPP1R16A	NUFIP1	ADGRE5	KANK2	RIIAD1	CAV2	CENPE	RHOU	DCLRE1A	DPF2	PYCR1	FER1L6	MS4A13	PDZD9	TIPIN	PRSS12	ZC3HC1	SLITRK3	TMEM220	EDNRA	DCP1B	EMB	ANKRD13A	GTPBP2	DBF4B	KAZN	ZNF275	PRRX1	PDPN	PAK1IP1	CCSER1	EEF1D	BMP3	N4BP3	ZNF620	PRDM15	MCM7	TRMT61A	ZFP30	QRICH2	COL9A3	FLYWCH1	PEX13	KDM3A	NT5DC3	C15ORF39	SRPK3	GPR19	HPSE2	PDE6C	ZNF337	SLC13A4	CASP9	FANCF	CRIPAK	C1S	ZBTB49	VPRBP	PRC1	GCHFR	CECR5	ZNF528	FAT1	GRIK5	PORCN	RP11-468E2.1	ADCY6	COMMD5	YBEY	TMTC4	TRMO	FREM3	PABPC5	CEP44	CPPED1	CCDC180	MAFG	MCM9	NUF2	SLC22A15	AC008074.1	JUP	LZTR1	STX2	TRIM7	AXIN2	PCED1A	BRD7	UBE2Q2L	TMEM143	IGSF10	PRKD3	ZNF780A	PEX7	SH3BP5L	ITFG2	AADAT	NPHP1	ABCC1	COG4	OSGIN2	MYOM1	RRAS	RRP12	FUZ	FBXO46	CRYZ	MYADM	CEP135	PNMA5	ACP6	RIN3	ISYNA1	COX18	KLHL26	SFTPD	MAP1S	TNK1	RP11-343C2.9	C1GALT1C1	RBKS	ACMSD	ZNF416	RPAP3	ZEB2	TRPC6	EFCAB10	RP11-511P7.5	SLC25A13	MED23	HIPK4	LRIG2	SEMA6B	LMO3	ZNF169	MYLIP	HELB	TERF2	NTSR2	TMEM163	LRRC43	LIPI	ITM2A	DNAH12	FICD	ANGPT2	DUS2	ZNF480	STK38	TRIM25	TBC1D8	GTF2H2C	MKRN3	VSTM5	PM20D2	SAMD8	DHCR24	KMT2A	SEC23IP	TMEM231	GSDMB	LRRC4C	GJD2	ZSWIM4	RRP8	ING1	FBXO8	KLHL36	PIEZO2	CDC42BPB	RP5-1187M17.10	AGBL1	TDRP	UTP14A	CRISPLD1	TNFAIP8L3	CREB3L2	CSDC2	SLC17A5	EDEM2	PSPH	MYO3A	NMNAT1	SULT1B1	CASKIN1	CAPN14	PRIM1	PTPRS	IPCEF1	C11ORF24	AMMECR1L	SERPINE2	NCF2	FGD2	CMTM5	SERPINB2	ZNF211	FKBPL	METTL25	JAK3	ZNF41	SENP1	MRGPRX3	FREM2	ENKD1	FAM69B	UTP14C	PLS1	PRR5	FUT11	ZNF324B	RUNX1	CDK20	AC131263.1	TRPT1	ZNF805	ARHGAP33	SPI1	CEP97	RNPEP	USP19	TTC9	DUSP23	OPA3	MUTYH	CGN	ANO3	CCNG1	PPP1R15A	RSPRY1	ZNF277	ACOT9	CHRNB1	FGFBP3	SIN3B	FAH	ASIC1	OSBPL7	PIDD1	KIF25	RPS21	LIMS1	ERICH2	GPX3	POFUT1	DRD5	SRR	THEMIS	DNAH11	SETD4	ATP13A1	TDP1	FANCA	ASIP	PHF21B	CXORF40B	MICALL1	TMEM201	TTC3	GTPBP1	NCAPD2	LSG1	CD96	GPR149	OTUD4	LRP12	XYLB	MYLK4	JMJD4	NMU	C1ORF101	ZNF18	DHX33	CEACAM1	SFXN2	SLC35F2	IGDCC4	BMI1	PHF13	FHL2	CEP72	CPT1A	ITGB3BP	MSR1	METTL12	CCDC191	MIEF2	RELN	ATP1A2	PENK	DPYSL4	CDCA7L	CRB1	CENPW	ARHGAP22	NUBP2	FBXO31	IPO13	ANKRD33B	PIGM	IRAK4	PCK2	ALG2	ACD	SLC10A1	IMPDH1	XIRP2	PPARA	SAP30L	RNF121	ZNF69	RRP1	B3GALT4	ZNF571	RAB12	ZNF107	CHEK2	PTGDS	MAP3K8	VSIG10	ZNF497	NUDT1	ERMARD	DDX19A	ZNF606	FLII	DCK	SLC39A1	CNNM4	BCL3	ZBTB26	BTC	ANKDD1A	DDX56	NT5C	KCNQ4	RPS27	SPATA2L	TMEM158	VRK2	PRDX4	CPNE5	LIPC	PACRGL	ALG6	FOLR3	OPN4	NDE1	ARHGEF33	NCOA5	ZNF862	CSF2RA	ERICH6	AMDHD1	MMACHC	SLC9A8	KCTD12	GALNTL5	RBM48	IMPA1	NYNRIN	TDRD9	EFCAB3	SPTBN5	C12ORF42	AGBL2	TP53TG5	PRELID3A	PRPF39	SLC25A19	FAM76A	ZNF502	YEATS4	UAP1	SFTA3	TNIP1	SLC35A5	ERCC2	NOTCH2	ZNF382	ZNF449	FBXO18	BET1L	AAMDC	STYXL1	PRPF3	CD24	SLC9A3R2	DLL1	IQUB	ABCA7	C1ORF105	CARD8	MOCS1	SOX4	KIF13A	LRRC34	KLK6	SRXN1	ZER1	KLRC1	RP3-403A15.5	TRIM45	C16ORF95	PLPPR2	SUN1	TIGD1	PLK2	AHSA2	TP53BP2	FLT1	PHF10	DCDC2B	ZNF214	GRIN1	LRRIQ1	PFKFB2	IGSF9B	FANCM	ZC4H2	ENTPD7	IL16	GTF2H2	PDLIM7	A2M	YRDC	TUBB3	FIGN	ATP6V0D2	METTL7A	BEST4	SMAGP	MYOZ3	CIC	C4ORF45	CA10	UGDH	HEXDC	EIF4E3	BTG3	BRMS1	RSAD2	VPS16	PER1	PI15	ZNF233	POSTN	ZKSCAN4	NOL11	NR4A2	NUDT18	SLC15A4	KIAA0141	MAS1	TLL1	HEATR4	CYP39A1	ZNF526	FTCDNL1	MYOF	LATS2	PZP	SEPHS1	FPGS	ZNF534	PYGO2	GLIS1	C17ORF67	MTHFS	MRPS28	ZDHHC2	SLC22A14	GPR137B	ZNF446	JMJD1C	MMP28	DDN	POC5	BRPF1	KIAA1257	CTAGE5	CCNF	SPTY2D1	CHRND	IBA57	FAM186A	SPINT1	COBLL1	AKT2	BEND7	GPHN	IL17RE	LRRK1	ZBTB39	TRIM46	ECM1	RGN	GLS2	DNAH1	STRIP2	POLR1E	EXD2	OPN3	KDM5C	SLC35C1	ITIH2	ANGEL2	NACC1	PGAP3	SLC11A2	FURIN	ZNF354A	POLG	SNAPC4	GTSE1	GFAP	CTD-2535L24.2	SMC4	ARSD	KCNK2	MYH7B	ZNF618	MOXD1	RNF128	DGCR8	IFFO1	RABGEF1	COL4A1	RHOG	MOSPD1	L3MBTL3	CMPK2	EMILIN1	ATG9B	SDC2	CCDC22	POLR2D	C3ORF80	NOX4	VWA3A	TCTN1	SLC52A2	CYP3A5	ATP6V1C2	NHSL1	SPIRE2	C19ORF38	UBQLN4	NFIL3	CHAMP1	GINS1	GXYLT2	TECTA	ANO1	HNRNPA1L2	IGF2R	DNAH14	TIGD2	CHMP6	MED12	GRM4	WNT2B	GCN1	IARS2	AGAP5	TMEM81	ZNF432	CPLX3	TRIM11	CYP26A1	AMT	MSH4	PGBD1	FUCA1	RCBTB2	SLC25A41	MAPK12	C22ORF46	ZBTB34	NFE2L3	FAM189B	SZT2	C1ORF56	GRB14	APOBEC4	TTC5	MAEL	MTFR1	KCNV1	PLOD1	KCNQ1	SLC16A4	TNS2	SLCO5A1	NBPF20	MLST8	ZC3H4	SEMA3C	BCAR3	UNK	PCOLCE2	NADSYN1	RHPN2	SLC19A1	BIN2	DUSP11	ICK	ZNF347	MBD4	COIL	ZNF70	UGT2B28	ARHGAP31	VPS72	C10ORF107	NLGN1	KCNQ2	ZNF135	DERA	MARVELD2	PPAT	DLK2	ZNF143	ZSCAN30	ZFP1	DRD1	LRRC42	SF3B4	MICAL1	PNPLA6	NKPD1	ETAA1	CDADC1	NKIRAS2	ZBTB22	QTRTD1	BOC	EXOSC8	PSAT1	FAM78A	ZNF132	RAB35	NGDN	NUP205	TECPR1	ZNF268	TXNRD3	PRSS48	RABL6	ROR2	VMO1	ATXN2L	PDZK1	PINLYP	MOSPD2	EDA	PRSS36	TSPAN12	GMNN	IL1RL2	LUC7L3	TARBP2	ANXA2	C1ORF53	GBP4	FBLN1	IQCA1	STAT6	WDHD1	GAS6	PPTC7	CHRNA5	FLNA	ZBED8	PRLR	TAP1	CERCAM	ZDHHC13	EFCAB5	KCTD11	NELFB	HMGXB3	GTF2IRD2B	NPAS1	MID2	CNEP1R1	BIVM	TMEM206	SNIP1	DAP	EIF2D	BRPF3	KIF4A	PKN1	GYS2	UNC13C	PLA2G4A	CNPY4	CLK4	WNT10B	KCNK10	CLCN6	WDR92	ADIRF	BPHL	CPSF1	WDR53	GPR61	HTR5A	CNTNAP4	C21ORF58	FOXO1	BMPR1B	CABLES2	KDR	CD163L1	NCLN	CTD-2192J16.20	THNSL1	SOCS2	CCDC157	ADGRA2	HSCB	ZNF784	MMP25	HSD17B14	SLC12A9	ZMYND12	DIRAS3	C14ORF37	ZNF418	DGKQ	LYSMD3	FAM220A	PRRC1	LTA4H	ZNF345	KCNK15	PCDHB2	NKX3-1	GLA	DGKK	ABCC4	C14ORF178	XRCC6BP1	ZMIZ2	COG1	ACCS	ZNF667	CLK3	ZNF711	TMEM229B	CH507-9B2.9	GS1-114I9.3	CAD	GPATCH1	ACADS	ANKRD26	FAM127C	NME6	C1QL1	MMS22L	ASB6	MED20	ECT2	UBAP2L	GPR137	LMF2	GUCA1C	JUND	IK	RABGGTA	TRMT12	ZNF414	PARP11	NXT1	WDR6	WDR35	ARRDC3	LRP1B	CLDN16	TCOF1	USP38	ZNF774	ERN1	MAN1B1	GNRHR	SLC19A2	ZNF627	RNF43	EBF4	CD101	C4ORF19	GEM	BCAT2	MORC4	FRK	SLC25A24	ARHGEF38	SCAF4	DPP9	DST	TADA1	RBM15	TBC1D2B	PKD1L3	ZNF229	TCF7L2	DDX11	MAP3K10	ZNF346	FCGRT	ENPP4	RALB	PAPD7	PLK1	CIRH1A	SELO	RTN4R	MEMO1	SMNDC1	NCAPG2	ILVBL	FBXL3	ASF1B	CTPS2	DDX59	TFEB	TH	RRH	ZNF250	UFSP1	TTN	MET	TULP2	SEPSECS	MVP	FKBP14	FAAH	MCEE	CCDC189	AP5B1	TBKBP1	TRIM68	NOMO2	ANXA5	SPX	PCDHB11	C4ORF32	PAM16	RP11-295P9.13	CYB561D1	MPND	ZNF561	MAD2L1BP	COG2	H2AFX	EXOSC2	WDR76	RNASEH2A	SMPD3	SLC2A9	RNF152	CNNM3	BORCS6	ADAM15	POFUT2	AAED1	SPATC1L	CDC23	TMED7-TICAM2	KLF6	CNTD1	C9ORF84	ADAMTS6	STAB2	GCNT1	CEP152	TMEM74B	NAGPA	NDRG1	SPANXA1	MINK1	MTSS1L	DENND3	JMJD8	ANXA4	ARAP1	CNGB3	HAUS5	AUNIP	ZNF140	RPUSD1	RP11-505K9.4	FZR1	HSPG2	TRAF5	HDX	TEX14	DFFB	TMEM43	MUL1	DPH3	CNBD1	FERMT1	CAPN3	ZNF789	NEB	IRF2BP1	RP6-24A23.6	ZMAT1	AP1AR	PLK4	RP11-302B13.5	LIN7C	PDGFB	C20ORF96	RP11-1021N1.1	TMEM234	BDNF	ITGA10	ZNF256	DHX40	CERS4	C11ORF65	PRR12	SP3	AOAH	LIG4	C3ORF49	FBLN2	TOMM34	RGS8	DUSP5	KIAA0100	ABCG5	CHRNA4	BCAR1	FUOM	CUL7	PLPP6	RP3-461F17.3	ASB5	RBM18	PAPSS2	TPX2	RP11-552F3.12	KLHL21	SUGP1	CKS1B	NEDD4	PLEKHH2	EFHC1	OSGIN1	ANK2	RP11-58C22.1	TPO	SIM2	EREG	CHIC2	APBA3	PCDHB6	TIGD3	KCTD10	RBBP9	ALYREF	C1QTNF6	MRVI1	ZNF470	SEMA4F	CBX8	SCX	FOXD4	EARS2	ENO3	CKAP2L	EIF2S3L	TNFRSF10B	ZKSCAN2	RAB24	THAP8	SRRT	CLDN4	FARP2	DXO	TAF7L	INPP5E	PPP1R14A	NXF1	SLC35A2	ZNF529	HIRA	MTRNR2L3	ADSL	ZNF2	DUSP4	CORO7	CNKSR1	SPATC1	IGF2BP2	GRN	RASGRP4	AKAP3	CNBD2	VWA9	QPCTL	DCDC2	COQ6	IQCH	CYP3A43	WNT7A	MRPL23	AK7	GSG1L2	AQP8	PTGS2	CECR2	PLGRKT	RIT1	SLC35A1	EFCAB11	PRR3	ENPP1	FBXO48	TFAP2E	TNRC18	ATP6V0A4	AC003006.7	KCNE4	CBR3	AVEN	PDK2	C1QTNF1	NDC1	ELFN1	FBXL6	TESC	CCAR2	PEX16	ADAM28	RP11-140L24.4	HERC5	OXR1	MON1A	RARA	MBOAT7	NAF1	USP6	FAIM	RHCG	C19ORF44	DUS4L	FGF2	B3GNTL1	TUFT1	NUDT15	ISOC1	CAPN15	CRABP1	HOMEZ	NIT2	ZNF16	ZNF34	SLC9A1	DNMT3B	BRINP3	CRHR2	DVL1	DHRS4	SERTAD4	LYRM1	DUS3L	NOL8	F8A1	PTBP1	FNTB	SGPP2	NAGA	MIF4GD	ASB14	NAA11	UBOX5	PARP2	APBB1IP	CYTH2	REP15	RFX5	FGF7	PDLIM3	EFNA1	CRISPLD2	SPDEF	ZCCHC3	CLEC12A	DGAT2	H1FX	RELB	TFR2	ZMYM1	CHRNA6	MAD2L1	ARHGAP11B	WNT8A	GLTP	IL10RA	FAM189A2	SLFN5	IKZF5	FBXL19	SYNPR	RASA3	FAM46A	SLC5A8	TTPAL	A1BG	MAML1	MYH13	ENO4	KLHDC8B	GPSM1	GIN1	CD300A	FGF11	SMIM1	MANEA	COL6A6	COLGALT1	TMX1	ZNF557	KCNJ9	CYB5D1	AMER2	CUL9	RHOF	YOD1	SGK3	TP53INP2	CCDC60	MMP26	MYO5C	PDE3A	CDK18	MKNK1	RBM20	TMEM221	ZNF880	LEFTY1	SMAD6	ACTN4	NAT14	ZNF692	SLC30A10	FOSL2	NOMO3	PRX	CHURC1	WBSCR27	FAM76B	KANK1	CTNS	C17ORF80	MAPK13	UBXN10	LIMD2	MAP2K3	POLD4	SYTL3	TMEM63A	MEX3C	RP11-212D19.4	LITAF	GYG2	CBARP	CCBE1	AP3S2	ZNF227	PHLDB3	KCNH6	PDGFRA	C16ORF46	UPRT	GOLGA8N	ERLIN2	FAM175A	KANSL2	MTRF1	STK32B	AAR2	RERGL	PMS2	TMEM116	PRICKLE4	B3GNT4	ZNF776	FRMPD3	HILPDA	PLCD1	FMO5	ATAD2	PLAC8L1	SKP2	IER3	ACRC	DNAH5	WAS	RARRES3	RAD54L2	C21ORF59	PDCD11	FRZB	BTBD1	KLF10	PRR5-ARHGAP8	CLUL1	NDUFA13	HSD11B1	FASN	PTP4A3	RBM24	ZNF491	PARS2	RYR3	ADGRL3	LSR	FAM171A2	CHAF1B	GPR88	TNFSF11	SELV	FAM161B	CYP2S1	FAM110D	ZSCAN20	ANKRD2	CCL5	ACER1	UACA	FOXJ2	FEM1C	HHAT	UAP1L1	TRPC7	PRKCD	RBM47	SLC30A3	RP11-618P17.4	ANK3	H6PD	STAP2	ZNF442	ZNF707	HIAT1	ZFP62	NPR2	CCDC67	PCBD2	STAG3	GABRA3	SHROOM2	ALG9	SPDL1	ANKRD45	GABRG1	PPCDC	MIER2	SYCE1	RP11-403P17.5	SEH1L	SGMS2	MYRF	ABHD17A	C9ORF153	ODC1	CTXN1	ANKRD24	PRDM7	C11ORF95	BCL2L11	KY	FBXO40	ZNF668	LRRC66	DND1	NECAB3	MYB	STK11	KCP	SMOX	NUP188	LPAR6	SYCP2L	ZNF831	SESN2	MND1	TCTN2	POLI	PAN2	ZNF592	LRRC14	TDRKH	PPIC	LPXN	MTRNR2L11	THBS2	SLC16A1	SYNGR2	RP11-507M3.1	RP11-257K9.8	PLEC	MTERF3	CUBN	SLC2A5	AC004076.7	EIF3B	MFSD2B	GBGT1	SLITRK1	ABHD14B	CDK9	ZNF839	ASF1A	PFKL	MTA1	RPL39	TMEM99	LRRC9	ARMCX5	TNNT1	ALKBH6	SLC41A1	DISC1	GALNT9	TMEM229A	ACOT12	MAD2L2	TFB2M	BEND4	WFDC1	ANGPTL5	SSBP4	MUC4	PARP4	FDXR	EEF2KMT	TBL1Y	ADGRE1	APOBEC3H	C17ORF107	PLEKHG5	GNG12	PNPLA1	LDB1	CACNB3	ZNF549	CRTC1	ZNF808	DPP10	DSCR4	SEC61A1	KLRD1	CTD-2140B24.4	FLNB	SASS6	ARRDC4	C12ORF40	RP11-977G19.10	TRIM73	MSANTD4	ZBTB17	PITPNM1	ALPK3	LAMA1	FBXW9	LAMA4	PSMB8	SPATA5L1	FAM131C	GSTM5	PCDH1	FAM86B1	THAP1	PVRL1	PM20D1	C21ORF62	SNAI3	RNF146	IL17RC	ADAM12	POLR1B	TCP10L	SLC6A16	CCNL1	C16ORF78	SEC24C	FAM72C	WIPI1	CD86	ITGAX	EMILIN3	FEM1A	E2F7	HSPA6	SZRD1	SPDYA	WDR77	ARAP2	CNTNAP5	DACH1	SORCS2	IGDCC3	EPX	SLC48A1	TMEM255A	C8ORF37	ZNF7	ZNF426	ACIN1	PRH1	ZNF14	FAM21A	TOPORS	PIK3R3	CCDC183	ZNF708	SYT12	EMC9	MBD3	SYNPO	SYT9	CA13	RP11-106M3.5	SUV39H1	ETNK2	SLC51A	BARD1	C5ORF63	PRPF18	ABT1	USB1	ZFX	KCNG1	LYSMD4	ERVMER34-1	SCARA5	FAM101B	PYROXD2	PFAS	XAF1	ACSL6	CCNE1	SLC2A8	ACPP	TRAFD1	CAPN1	C19ORF54	B4GALNT2	IL2RA	ZNF35	MYO1H	LTB	PROCA1	TEX40	MSI1	THSD7B	CELA3A	INHBE	RFNG	C4ORF36	SCML2	DNMBP	C15ORF40	CXXC1	PARP6	ENKUR	FAM114A1	AMER3	ATF5	RP11-314N13.10	PARP16	TMPRSS2	ASZ1	DSC1	PIK3IP1	CLCN1	ZBED9	AKAP17A	ACBD4	ZFP92	TWIST1	BORCS8-MEF2B	DPRX	ZNF681	C8ORF76	CYBA	PSTPIP1	WDR64	PROX2	FRMPD4	TRIP6	BTN3A1	FAM196B	CPT1B	TMEM233	GEMIN4	COL20A1	COLEC10	EMP3	SLC16A13	PPP1R3C	ANO7	SPEG	METRNL	RELT	CCDC69	TRDN	RP11-717K11.2	UGT8	SMIM15	MDM2	LACTB2	RAE1	TNNI3K	ASUN	CHST1	ELAVL3	ZBTB7C	CCNJ	BEAN1	TRIM67	CCDC61	ZNF30	SOX1	SREBF1	ATP7A	KIAA1522	IGFBP4	PDGFRL	STRC	CHADL	PROCR	APIP	CTBS	DOK4	NFYA	OR2L13	PDCL3	CTIF	LL0XNC01-16G2.1	ZNF563	SLC5A5	TAOK2	ZNF691	ZSCAN16	DHX37	SRRD	SH2D1B	ARID3A	HBEGF	CCDC134	TUBA1C	UHRF1	KCNJ2	RNF208	DNAJB5	TRPV2	TSPAN14	GATSL3	TNFRSF14	FST	CD151	EPOR	DCAF4	LYN	LRWD1	CCDC94	ACAA2	ELFN2	ELF1	ZBTB3	ERAP2	RNF114	GLI2	HEATR9	LPA	SDK1	HAAO	TPCN2	DOLK	TTC25	CNTROB	FAM129A	KIF24	CELF5	RGCC	GPR89A	STEAP1	MTHFD2	ZNF467	RAB29	GTF2IRD2	FANCI	UNG	TXNIP	WDR63	GALK1	INSIG1	PRKAB2	DDX55	MPV17L2	ZNF577	ZNF621	RPS6KA1	C14ORF93	PLCG2	PDC	IRAK3	SHD	RAB11FIP5	PDIA5	ZNF527	FADS2	KISS1R	STON1-GTF2A1L	ZSCAN29	FAM231D	OAS3	RNF212B	PLP2	TAPBPL	S100A1	OIT3	C10ORF2	HARS2	STEAP3	TMEM249	TSPAN6	CLUH	WNT5B	IL17RA	CLPB	PEX5	CHRAC1	MAP3K12	IQGAP2	HSPA2	MDFIC	SPATA9	RP4-734P14.4	ANKRD31	OBSCN	METTL18	PPP6R1	RGS3	CEBPD	TMEM257	MAG	RORB	MOCS3	TMEM179	FYB	DYRK3	CEBPA	CCDC39	RNF122	CNGB1	STK36	SLC50A1	FBXO5	CR1	RP11-159D12.5	MSTO1	RNF215	WDR66	C11ORF96	RPS6KA4	BCAS1	PDCD1LG2	ZNF596	SDR42E2	OSMR	PRRX2	MON1B	PAK4	NEUROD2	VEGFA	KRTAP5-11	GADD45B	PUS10	IPPK	PTPN7	FBXO15	REEP6	AP002884.2	ZNF485	THEMIS2	SLC3A1	PROSER2	ZNF689	PPP1R15B	ETV2	CD22	PCDH18	PYGL	ATP4A	RMI2	CTB-50L17.10	RAB36	BBS10	SQRDL	SLC35G5	ZNF727	LMAN1L	MYH9	STKLD1	GOLT1A	CFAP46	SLC2A1	FAM198B	TARDBP	LPCAT1	ZNF112	GCDH	CARNS1	SPICE1	UBIAD1	DMKN	CDAN1	ZNF423	CATSPERG	ARID5A	C16ORF59	TSPO	LCMT2	LAMA2	FAM83A	ZNF697	NPTX1	BLNK	TTLL3	INCENP	HCG27	MVD	CCDC81	ZNF615	PLP1	USP30	GPR34	QRFPR	HPS3	PCDHB10	DZIP1L	CDC42EP2	URB2	ADGRV1	ALDH1A1	CTB-127M13.1	IL13RA2	GPR3	FAM195A	EBI3	FN1	GRAMD2	KLHL13	DUSP12	NOL4L	TNFSF9	ARSI	SPHK1	IL1R1	ECM2	ADAMTSL2	CHST15	GPR82	RP11-45M22.4	ABI3	KLB	AC009133.22	ZC2HC1C	PRMT5	LRRK2	NMRK2	CYS1	FGF14	ABHD14A	NPNT	CAV1	SLC25A28	FBRSL1	CASP6	FAM117A	ZNF85	UNC5D	KLC3	NCAPH2	CRTAM	MVB12A	RGS22	SLC25A15	GUCD1	NOC3L	TTC4	AXDND1	CPB2	ZNF358	MYNN	LSS	ZKSCAN5	CA2	DET1	KDM6B	FAM118A	NEK6	FBXO27	VRTN	KCNJ11	PROX1	C5ORF30	LMTK3	CCR10	CENPJ	MYOT	GSN	IFRD2	AFMID	ERI1	DUSP19	SRPX	VEPH1	PRAP1	MYBL1	RCE1	ARSF	MGARP	BMP2	TMC5	PODXL	GPN1	HSD17B1	TCEANC	ACAP3	PDCD2L	SLC17A8	GNL2	PIWIL4	MEPCE	GNRH1	TCTE1	NEMP1	FHAD1	ACSF3	ZNF761	CFLAR	FBXO36	MNT	FAM106A	DAG1	HTR2C	RFC2	TRMT44	OVOL2	CCNA2	HYKK	SYS1-DBNDD2	DCAF12	NBPF9	FJX1	DCAF11	TBC1D8B	NR1I3	ITGB8	ANKFN1	CRCP	TXNRD2	LOX	CCDC78	PIH1D2	CTHRC1	TEC	METTL17	CCDC88C	ACSM4	ZSCAN32	ZNF441	CFAP44	FAM83H	CCDC85C	AURKC	NRTN	TTLL4	C11ORF84	DOCK3	COL4A6	MATR3	CDHR1	MBLAC1	PFN2	LMCD1	ASIC3	SVIL	CTSS	ERBB3	ADCYAP1	CBWD7	PTPRC	ZNF613	NDP	FNDC9	SMO	GM2A	TRABD2B	COL16A1	CD82	ACSM3	ZNF554	ZNF589	SERF1B	DARS2	KLF9	GAL3ST1	ATAD3A	DNTTIP2	P3H1	CCDC64B	DPP6	MASTL	RETSAT	GCKR	ITGA6	WDR81	CFAP57	KCNT2	HPSE	RGS14	KIF1C	GAB3	CLDN10	C4ORF33	LAPTM5	TXNL4B	DCT	PIM3	PLEKHG1	OGN	LMNB1	LMOD3	WRAP53	B3GNT9	SYNGAP1	MIS18A	CACHD1	KCNK13	DPH2	XG	IRAK1	ZNF205	LLGL2	ACTA1	PROM1	SCN10A	SLC35B2	UTP15	TEX11	PAMR1	PLPP3	ZNF546	GAS1	CDKN2C	RFPL1	FKBP5	ASMT	NRL	VWCE	SGOL2	OXTR	CCDC3	ZNF74	HLA-DPB1	POMT1	ZNF182	JPH2	PARP12	SETD1B	GAA	B4GALT1	CTC-487M23.8	TRABD	CHST2	GLMP	TSHZ1	SEC14L4	ITGAV	TBC1D24	RASSF7	HUS1	WDR4	LZTS1	C17ORF64	PODN	TNS3	TRMT5	USP6NL	ZNF710	TMC7	FAM160A2	PTH2R	ASPM	ATP8B3	SCNN1B	CASC10	ADCK2	STK11IP	DNALI1	COX6A1	TPH1	CTDSP1	PALM3	ZMYND19	HCLS1	SLC26A8	IFI44	CCDC83	TIMELESS	EGR2	LST1	ARF3	CLEC17A	NCR1	FCRL4	TUBA4B	NKX2-2	AMACR	TRIM35	GLTPD2	BTBD17	LTBR	COX8A	MLANA	SLC22A25	B4GALNT4	LAMP3	TMEM86A	ZBTB10	KIAA1958	SPACA7	IGFBPL1	MC4R	TM6SF2	IL13RA1	TTLL6	DOLPP1	POLR2J3	METTL2A	ZP3	MUC7	RP11-484M3.5	ADPRM	KCNN3	RAB6C	NLRP2	UBTF	RBP5	IAPP	ASL	AMIGO2	LRRIQ3	ATP12A	CCER2	TPRXL	DEC1	ZNF267	CD226	HS3ST3A1	GSG1L	EGFR	ARMC7	VMA21	MYO1C	WDR62	OFCC1	SAAL1	IGSF5	TSSK3	ZNF525	SPRY4	SAMHD1	SLC35B3	PIGQ	COL6A3	GRIN2C	DAND5	LILRB4	B4GALNT3	MUC22	LRRC52	LYPLA2	TXNDC8	ALOX12	B9D1	ACAD8	TPRN	DNAH10	ZSCAN31	AC007040.11	ADO	ABCC11	CBLN1	THNSL2	ARHGAP24	BMF	OSTN	RNASEH1	CDH20	SPATA4	DDX60	C2ORF82	TFE3	ECT2L	TTC32	MST1R	SPACA3	CD72	UNC5B	CCDC151	IKBIP	TMEM179B	EPHX1	PELP1	AP1S3	SPNS1	SCARF2	MCM8	INHBB	NLRP2P	TECTB	CLEC18A	JMJD7-PLA2G4B	SERPINB7	TMEM127	TYSND1	ATP8B1	ZNF688	PDDC1	GMPR	VAMP8	KCNMB1	ADAM8	TMEM176A	THAP9	EFS	TOE1	TBX6	CTD-2521M24.10	RP11-724O16.1	TRIAP1	IL4I1	MYBPC2	RARRES2	RIBC2	NTNG1	ZNF512B	KLHL4	PQLC2L	MESDC1	SNTB1	ONECUT2	TTLL9	GNB2	CSTF1	CLIC5	C8ORF44-SGK3	PCGF2	SEMA7A	RASAL1	CACNA1G	NOC4L	ZNF200	TMIE	FIGNL1	CCDC86	TRIM54	COLCA2	ZNF501	RP11-196G11.1	ASIC4	REEP3	MEIS2	GMEB2	GRAMD4	NKX6-3	ALG11	CHST7	FSHR	NELL1	BNC2	PCSK4	TP63	ADPRHL1	FTSJ1	TCEA3	TRAPPC6A	C2CD4C	RRBP1	PRCD	TBC1D10B	ATAD5	MYO18B	PTCH1	SCRIB	SBF1	PDE12	NFIB	RABL3	RPL39L	CRIM1	ZNF184	CPO	TRAF4	QSOX2	PABPC4	IQCJ-SCHIP1	TP53INP1	PDE11A	CRABP2	TLE3	IGSF1	DYDC1	SAMD1	C1ORF186	EHD4	NAALADL1	CNDP1	CLIC6	CA12	LINC00493	ORC1	CCNK	MT1M	MAMSTR	NRAS	ENAM	APOBEC2	NBPF11	LRIG3	ISG20	BCOR	FMO4	ZNF665	CAPN13	MEGF11	AMER1	DLX6	CCDC73	NKX6-2	STOX1	PRRC2A	C21ORF33	SEPT10	CD74	RNPEPL1	ARHGAP9	WDR49	CLIC4	FAM181A	SPA17	GHDC	VAMP4	MNS1	LPAR5	DCLK3	C7ORF26	KIAA1024	ZNF319	FAM89A	RASSF2	ST8SIA2	INTS5	TOR2A	TNFRSF11A	STIL	CNKSR3	ZNF343	NUDT16	AIFM2	ZSCAN2	KBTBD8	GRAMD3	SLC9B1	ACOT2	RP11-371E8.4	ORMDL2	PAOX	EME2	SNX18	BCL2L2-PABPN1	HRK	PHF2	ABCB4	CRACR2A	FA2H	ACKR3	GDF10	FBP2	TICAM1	MIS18BP1	SYCE1L	BVES	ATL3	TMEM200C	C1RL	EGF	WDR91	TMEM176B	DEPDC4	FBXL22	MPST	COQ2	SPDYE6	MYLK3	C1ORF109	XXCOS-LUCA11.5	KEL	APOM	CFC1	LCN15	FAM72A	CABLES1	C3ORF84	MEDAG	SHMT1	VAMP5	ACAD10	G6PD	GNA11	KLHL1	RPAP1	METTL20	ZCCHC24	TSPAN11	SDHAF4	SEC16B	GALNT15	MROH7-TTC4	RP1-179P9.3	BAAT	C7ORF49	NKX2-1	SKIV2L	ANKRD20A3	FAM214B	HEBP2	NANOS3	RP13-672B3.2	ADAMTS18	SMIM10	XKR8	DYTN	CELF3	TMPRSS12	NR5A2	HEPHL1	PKLR	CFAP45	C1ORF145	ZNF735	RBPMS	SYNGR4	NOL12	FAM83G	FAAP24	BCL2L10	ACSM1	NUGGC	MORC2	ZIM2	C2ORF42	L34079.2	TSPAN33	STT3A	GMFG	CFAP54	ADAM29	ACTN2	EXD1	UGT2B11	PTRF	CENPK	ACTC1	NKX2-8	GJB6	MKNK2	COL21A1	NMUR1	SERPINE1	SFT2D3	ZNF559-ZNF177	ZNF330	CFAP53	CTSO	C1ORF87	SUN2	RINL	PTGFR	ITPKC	DUSP7	SLC31A2	STAC3	MYL12A	KCNV2	CARD19	BMP1	FAM218A	PLLP	CUEDC1	SNX16	ZNF180	FLNC	LTBP4	PABPC1L2A	ADGRB1	AMDHD2	ORC6	LIPE	FZD4	DNAJC28	CECR6	GLYATL2	ELOVL2	DBN1	CR1L	BMP7	PROS1	ZNF181	SPRY1	ZNF852	IER5	PPP1R42	ITGA2	GHRHR	GLRA1	CSRP1	TRAIP	ACAT2	CD53	TNFAIP2	DGCR6	ZNF433	PTCHD2	CDC25A	HLA-F	MARCH3	COL22A1	TPBGL	MAPK7	RTN4RL2	FBXO24	ROBO1	ADGRG5	TCFL5	NRIP2	PAPPA	MTHFSD	VASP	FAM84B	NFKBIZ	RASIP1	CDKN2AIP	TYR	CENPB	TBXAS1	AVIL	BORA	DUOX1	TGFA	RAD51AP2	TEX22	SMIM11B	GATM	NUPR1L	FHDC1	GJC1	ZNF71	OXSM	HRASLS	FCER2	EBF1	APOL6	ARC	EDNRB	MDFI	AXL	CNFN	FXYD5	FIGF	SLC22A8	MPO	GPAT2	ARHGEF15	IL11RA	HLA-E	PLG	RAB38	KLHL10	SPAG1	MGAT4B	TMEM185B	NUDT13	DDX58	MVK	PDGFRB	RGMA	RBM14-RBM4	CECR1	OLIG1	C1ORF115	IFIH1	CTXN3	ITGA2B	RP11-12J10.3	THOC5	TMEM39A	AKAP6	SP2	ALG12	KCNIP4	CHRNA7	CYP2E1	DUSP6	ZNF768	BDH2	MSTN	C1QL3	TBC1D3B	ANO2	C3	BACE2	TLR1	FBXO6	CCNB2	LRIG1	ABHD14A-ACY1	INSM1	LRTM2	MID1IP1	GPX7	KIAA1462	ZNF274	KCNA4	ATF3	PLIN2	PIAS4	NANP	SEC14L2	KIFC2	NAIF1	LYG2	ZNF550	SLC17A7	STK17B	SCN5A	RAVER1	RP1-27O5.3	PYCRL	C11ORF70	UTP20	KCNA5	ZNF317	NUP155	HCN4	PRSS27	E2F5	PARP10	MERTK	MTMR11	LRGUK	RP11-831H9.11	MXD4	WDR93	SLC22A10	GGH	ANKRD18B	DNAH2	SLC24A4	ACAP1	IQCC	CCDC79	SH2B3	SOX7	RAD51AP1	SLC2A14	TXLNA	NOB1	CIB2	DUSP18	AP000350.10	AC011513.3	AGBL3	ERMAP	MMD2	ALDH1L1	SPP1	NUDT17	STK33	ECE1	RP3-369A17.6	FAM90A26	LPAR1	SYNJ2BP-COX16	DNAI2	PUSL1	ATP6V1E2	AASS	ATOH8	RGS20	WDR5B	BPIFC	NKAIN4	CBFA2T3	COL11A1	TG	ZBTB33	CYR61	VEGFC	ARMC12	LRIT3	VIM	NUAK2	MOGS	FAM159B	MORC1	GPR179	TYRO3	FBXO4	PLPPR3	APOLD1	LPCAT2	FBRS	MGA	SLC2A4RG	ACOT11	FMNL3	RP11-65B7.2	AC004381.6	HMGB3	ACSS3	OLAH	PIGB	IL20RB	NXF5	STARD4	ANKLE1	FAAH2	PECAM1	TINAGL1	CTD-3105H18.16	CDC6	S100Z	AC253572.1	CIDEA	FAM64A	ABTB2	C12ORF56	ARIH2OS	AC105052.2	ASPN	DIRC3	DLGAP5	C18ORF42	AKR1C2	PWWP2B	SDE2	RCCD1	TMEM180	ZFAT	LAT2	DDX28	ABHD4	ANTXR2	AP000769.1	HNF4G	THAP11	MGAT2	LRRC55	NR2C2AP	FITM2	INHA	NFKBID	PLEKHD1	VPS52	ZNF513	IFNLR1	TGFBR1	RAB31	TTC29	ZNF524	LRP5	RREB1	EVA1A	TRPM8	RNF112	GBP3	PLA2G5	PFN4	UTS2	ENTHD2	MIP	CHAD	CHRNE	GIP	CENPM	HK2	MOG	CALHM2	UBE2T	LRRC10B	C1ORF94	RAB20	RP11-318A15.7	TECRL	C8ORF89	SULT1A4	CDH23	RTKN2	CTD-2135J3.4	RHCE	SDCBP2	DNAH8	MEP1B	TRIP13	NMB	LSMEM2	ADAM33	PXT1	FAM69C	GRM6	GBP2	ZSCAN21	TMEM182	PAK6	CCDC121	DPP4	KCTD21	ZNF517	RGAG1	RP4-613B23.5	ARHGAP39	MYOCD	HSPE1-MOB4	NPIPA3	HR	SLC6A7	CD8A	ADRB1	KIAA1524	SEMA4D	GALNT12	RFFL	SCYL3	PPP1R13L	TF	PIGW	PRKD2	ADGB	TUBGCP6	AMZ1	ROM1	MICA	CHD7	SRCIN1	ZNF396	FKBP9	SLC7A4	RP13-582O9.6	GVQW2	TMEM123	B3GNT5	AEN	OBFC1	TRPM6	TENM2	RP11-449H3.3	ZNF91	MT1E	GJB7	MYBBP1A	PLK5	SLC30A1	MEIG1	FAM169B	GIGYF1	DNA2	RAG1	AK8	CFAP58	HAS3	FGFRL1	TPRX1	HN1L	EPN3	SUOX	HMCN2	COPS7B	SLC7A13	ANLN	MYO1F	ODF3L2	BAZ1A	BLACE	TNFSF4	LBR	MAP7D3	LDHD	HBB	GPR150	PLEKHA4	MXRA8	CSPG4	CASQ2	GPSM3	ATP6V1G2	HELQ	SCRT1	TCF7	MR1	GNAT3	MILR1	HEMK1	TBL2	REN	ZNF639	RCSD1	PRR25	ACTG2	TMSB4Y	INSL3	NXPH3	PRR11	HSPA12B	ZNF579	RDM1	C16ORF86	TRAF1	CTF1	CAPN9	RP5-972B16.2	LTB4R	RACGAP1	ANPEP	GIT1	UBTD1	UGT2B15	PAH	GABRR1	PCDHA1	PLPP7	RP11-51F16.8	TAS1R1	FAM122C	RASEF	AKAP8L	ENPP3	RGS11	FGF12	NKAIN1	PDLIM5	PTPN3	GALNT16	DHDH	C1ORF54	RAB3IL1	MSX1	NOS2	PVR	LOXL2	LRCH2	DDX60L	C1ORF112	NUDT7	MAOA	TOR3A	CCDC38	FAM179A	WIPF1	MASP2	KIN	S1PR3	PAFAH2	NPEPL1	JAG1	PLEKHH3	NOL6	BAK1	AP4B1	CSTF2	NPDC1	OAS1	ISM1	ROPN1L	ALG1L	MLC1	F12	STAG2	APCDD1	TBC1D16	SLC46A1	RARG	RP11-96O20.4	PGM5	AC003002.4	AC138969.4	SLC5A11	ABCC9	ZNF43	PALMD	HIST1H2BB	MAFF	AHNAK	ICAM5	RASGRP3	CYBRD1	CMTR1	ARHGAP27	SYT2	EIF1AY	PLAGL2	PRR36	SNX31	BCL9L	EFHC2	ZNF77	CCDC113	AKAP14	DCHS1	CHKB	LHFPL5	CTDP1	FLRT1	LIN54	C4ORF51	FAM229A	CELSR3	POLM	KCNJ16	ACOT4	VIT	RP11-434D12.1	SLC24A5	TSNAXIP1	CHRNB3	PTHLH	APCDD1L	SERTAD3	FBXW10	ABCA4	DPF3	RP11-697E2.6	PI4K2B	GLYATL1	HIST3H2BB	PDIA2	THBS3	UNC5A	RTN2	TIMM8A	HTR3C	GLUD2	AC113404.1	HEY2	CCDC108	SLC37A2	ZWINT	AC025263.3	ITGB4	TMEM27	CD27	GCM2	LYPD8	EEF1E1-BLOC1S5	ID4	ACTR5	MED16	FAM72D	NANOGNB	VAX1	GLP2R	ALX4	LCE3C	C12ORF50	SPON2	ZYG11A	ANO8	ARHGEF6	ZNF136	CTAGE1	OVGP1	TSNAX-DISC1	CPVL	SYPL1	GPS2	CDH18	KLF16	CCDC74B	CFAP77	FAM155A	GALNT10	ZBED4	PSKH1	ZDHHC11B	DOK3	GLRA3	NXN	FGD5	CCDC58	ERBB2	TMEM200A	RP11-474G23.1	PIFO	NATD1	TCTE3	TXK	NPIPB4	ZNF157	TRMT1	RILPL2	MURC	TMEM104	PECR	USP18	ASB2	ADAMTS3	GRASP	CXCL13	ADAMTS13	SLC2A11	FBLL1	ALOXE3	HTR3E	SPATA24	SLC18B1	ARHGEF40	ABCB1	MSANTD3	CTSV	ABCA12	ARSA	UNKL	RHBDL3	C15ORF65	FAM177B	CDH3	POPDC3	C16ORF71	TRIM22	AC004076.9	PRTG	CNTN4	ARPC1B	ZNF215	SEC14L5	GMPPB	E2F4	MTMR14	PTPN20	CSF1	RSPH9	COL11A2	GPR85	TMEM235	RP11-463D19.2	FOLH1	ADAP2	CCM2L	FADD	IZUMO4	C2ORF76	RPS10-NUDT3	SEL1L2	MPP4	C9ORF40	ADAMTS10	SPDYE2B	DBNDD1	LRFN1	CHST8	ZNF732	CILP2	ZNF619	GINS2	FXYD1	SDSL	SPTLC3	C10ORF142	ARSE	STYK1	XXBAC-BPG181M17.5	TIMP4	C10ORF67	NXPE2	CWH43	A4GALT	ZNF560	ABCB11	SLC22A16	C10ORF131	CYP3A4	NCAPG	TBX18	GINS4	MYEOV	KCNA1	FAM107B	NEDD1	FAT2	MELK	C19ORF47	POU2F3	F11R	LHX4	ABCA8	NPFFR2	EFNB1	U2AF1L5	SGF29	VSIG10L	TBX19	DAPK2	MOV10	TGDS	AGMO	ALG5	TNFRSF1A	BSPRY	ZNF740	GPC1	HDAC1	CXORF23	MAGEE2	ZNF788	FAM47E-STBD1	ABHD1	FSCN3	NPHS1	COL5A1	PAX5	PLEKHG4	PBX4	NPHP4	EFEMP1	SYCP2	ENTPD1	IRAK2	CTD-2207O23.3	OR52A1	ENTHD1	GOLGA8M	EDN1	TMEM144	GNB1L	SFRP4	SLC25A34	FCAR	DDAH2	PROSER1	CSRP3	GFRAL	PRKCQ	TMEM79	TRIML2	CTGLF11P	DMRTC1B	AC010287.1	C1ORF198	MRC1	APEX2	IL15RA	C1QL2	KIAA1683	CDH1	ZNF45	RIPPLY2	NRBP2	ZNF669	ECI1	MAL	MOGAT1	CHRNB4	ANKS1B	HIST1H2BE	ARHGEF39	PPL	AHRR	RGL3	C14ORF79	BTBD2	GPN2	ATP2A1	ARRDC1	E4F1	CACNA1B	SEZ6	PIGV	MYCN	CHRFAM7A	HAUS1	PARPBP	ZNF440	TNFRSF12A	WSCD1	HAS1	CPSF3L	MST1	ARPP21	LMX1B	SHH	MRM1	TGIF1	RAB34	GID8	LENG8	LDB3	NDOR1	TMEM54	MLYCD	BTN2A1	CTGF	GYPB	NDUFA4L2	B3GALT6	TNIP2	GPR39	OTOGL	SMARCD2	ZNF737	ZBBX	GAS2L3	RBM19	PRRT4	OAF	PRDM12	SHC2	ARL17A	TIGIT	FPR1	FAM217A	ZNF738	TTYH1	MS4A4E	POLA2	NTN5	MYL5	TMPRSS7	NPPA	EXOSC7	ZDHHC1	CDKN3	VSTM4	KIAA2012	MRGBP	CCDC158	C1ORF226	CDC42EP1	EIF6	GNB3	NYX	CPLX4	FZD5	IPO4	MBNL3	CFH	NEMP2	RP11-729L2.2	C10ORF54	TCERG1L	ITIH4	ZNF804A	ADAM18	PRAMEF6	ZFHX3	LRRC53	ZNF853	PDGFA	ZNF598	ABCC3	BTBD16	CCDC15	NME4	CARD9	ZNF232	ATAD3B	SP5	C17ORF78	NOG	RP11-192H23.4	RGS19	TMEM40	ARHGAP15	TRPV3	PLB1	TMEM63C	NAB2	SLC10A4	ST6GALNAC4	SLC16A11	ESR1	IFI16	CEBPG	CDCA8	NUSAP1	RLBP1	SNX33	ELSPBP1	SPATA18	IGLL1	SLC22A9	ZNF679	CAV3	SLC7A3	IL31RA	ELK3	GCSAML	NFATC1	GAL	CLDN14	WEE2	RBP2	TCF3	ASPA	HEYL	C17ORF104	ADAMTS2	DBR1	ZBTB47	NRXN2	THEG	CENPL	RBM43	MED7	VAV1	CTC-432M15.3	LRP2	CDK7	DRD4	NUDT6	ADCK5	CDKN1A	OSCAR	CDK11A	NTSR1	ZNF543	TKFC	TBC1D10A	RSPO4	ADAMTS7	ZFHX4	CPNE7	COLEC12	APOA1	TMEM44	CBY3	CASKIN2	RP1-37E16.12	PCDHGA1	TMPRSS11F	PNPLA3	TMC1	TNFRSF10A	DPPA2	TSGA13	UGT2B7	ZNF460	ARHGAP18	SGSH	MYLK	SSX5	SCARB1	SELE	AP1M2	TTC36	ZNF217	NXPE1	C2ORF68	ORAI3	JPH4	SPSB4	SLC6A13	LRRC74B	MUC20	C1ORF168	PRDM1	VANGL2	DYRK2	CACTIN	MPZL3	IL27RA	UTS2B	C1ORF174	ZNF777	ZFP28	ITPKB	CPNE9	MYO15A	NADK	SHISA7	KATNA1	RP11-447L10.1	FAM222A	USP21	PCDHB12	AKR1C3	KIF18B	FOXM1	KIAA1551	TLCD2	CSNK1G1	CTD-2349B8.1	GLP1R	SPSB2	VIL1	SLC25A43	AC002310.13	SLC12A7	MFSD2A	NPAS3	CASP2	THSD1	MAN2B1	TPTE	ESR2	PDCD7	ATP10B	CHAF1A	TRAM1L1	DTX3L	DYRK4	AC104532.2	SMPDL3B	ZNF787	EFCAB13	HRASLS5	CCL27	RBP7	DIO1	HHLA2	DCLRE1B	OVCH1	DOT1L	FASTKD3	NPIPB5	FAM46B	H3F3A	VASH2	OMD	CNTN6	ASIC2	ZNF221	NEURL1B	CDH26	DSCC1	GPR78	CCL17	GALP	VASH1	PCBP4	HCRTR1	EPHA8	OLFM4	FAS	AMICA1	C9ORF57	EBF2	RSPH4A	TNFRSF18	FAM187B	AQP9	AC008522.1	TP53TG3C	PDLIM4	SLC34A2	SUN5	SERPINH1	IDI2	CDK2AP1	SALL4	CTD-2192J16.22	KLRB1	HNF1B	UNC93A	LRRC31	CRYBA1	RHAG	VWA7	GNG10	CSF3R	RP11-166B2.1	KLK5	C7	PRTN3	NAPSA	CATSPER1	NLRP9	ID3	ACSM5	URGCP-MRPS24	RCOR2	FAM57A	DCBLD1	FSD2	MCTP2	TEK	KRT8	DCAF15	KDM5D	TAF10	C1ORF95	SSC4D	ZNF763	THPO	SLC35E4	CCDC62	DKK2	FAM163A	EDEM1	ZNF284	IZUMO2	CCDC88A	CATSPERB	CH17-140K24.8	ERAS	VWA5B1	CARTPT	DENND2C	CAPN10	NT5DC2	SCNN1A	FGF20	CNPY1	RECQL5	ABCG2	PPP1R36	WISP2	SLC16A12	MYBPHL	COX16	IL7	PLCB3	DNAAF1	U2AF1	C19ORF18	SMIM3	C8ORF88	SPC25	PDE4C	SH3RF2	DMC1	SERTAD2	SRSF1	IGFBP3	P2RX6	ASB16	AGA	EZH2	TMCO6	HYAL2	PSG9	KCNG3	FSTL3	CDK15	WFDC10B	KCNJ10	WNT4	MFGE8	C1ORF194	KLHL11	ELF4	MYLPF	CTD-3222D19.2	CLDN20	USP51	C1ORF74	RP11-529K1.3	DDR2	HTR1F	C6ORF52	MAP1LC3C	TTLL2	TTC6	VAX2	MCHR2	CPT2	BTBD19	TPGS1	ZNF614	GFRA1	ENG	PBXIP1	CEACAM20	HDAC10	DIAPH3	CFTR	NPIPA7	P2RX5-TAX1BP3	IL21R	CLEC19A	CACNA1F	HES2	FMR1NB	C1ORF167	RP2	ALDH1A3	TMEM213	NOXO1	ZDHHC12	SIM1	PIRT	MYT1	DTX4	TIGD4	MEIS1	SLC22A2	C3ORF70	ANKRD18A	LMO7DN	SDF2L1	GDPD3	TMC6	CCDC154	SMTN	ZNF558	ZNF843	RAB4B-EGLN2	THBS1	C1ORF141	BTG2	JSRP1	PPP1R32	RASSF5	PRR16	NOTUM	KPTN	TFEC	C1QTNF7	PNPLA7	BAHD1	C14ORF80	TSPAN16	HKDC1	SH2D4A	CAPN5	PIK3C2G	MEX3A	PILRA	SBSPON	NDC80	TMEM211	CCDC117	KIF12	C6ORF118	IFFO2	PIWIL1	ZFP69	RS1	DUXA	CD9	RRP36	BHLHE22	IMPG2	NRXN1	CCNO	KIAA1210	PLA2G10	NPHP3-ACAD11	C2ORF78	NCF1	CCDC160	DSG2	NUTM1	ANKRD34B	VTCN1	DNAJC24	SCIN	KIF23	PRR26	HLA-DRA	LTV1	RP11-215A19.2	CYP4F12	SPIB	ITGA11	SPECC1L	FES	DYDC2	RP11-736N17.11	DMGDH	VPREB3	ZFPM1	CCDC153	SLC24A1	HYI	KRTAP5-7	MYBPC3	CTRC	MALRD1	MEGF10	TAGAP	ZFYVE21	BCORL1	BAG3	ACVR1C	LAMB4	GPD1	CYP27A1	KANK4	TFCP2L1	TRIM5	ACTA2	HSD17B13	IZUMO1	HCN2	WFIKKN1	SLCO2A1	RP11-468E2.6	ARHGEF25	ACOT6	UCKL1	SETD1A	DOCK8	PROSER3	CELA2A	SYDE2	ULBP2	GPC2	DEF6	SAXO1	PLEKHG6	FER1L5	LOXHD1	ADORA2B	SEC14L3	DPP3	KCNE1	PTGER3	FOXO4	AQP4	NINJ2	ABHD12B	SEMA3E	DUSP2	KIF17	EMCN	RBM38	CXCL17	ITPR3	LRAT	ZNF730	RP11-296A16.1	ZNF395	NFATC2	NKD2	TMBIM1	PHGDH	ALPK2	CLSPN	SLCO2B1	PGAM5	C5	PABPC3	TMC8	CDCA4	AGT	GALR1	PKD2L1	EXO1	RP11-123K3.4	KCND1	INPPL1	KRTAP13-2	MICALCL	SKIDA1	AMOT	MROH9	MCM10	ARL2-SNX15	HSH2D	AOC2	RP11-613M10.8	CSF1R	VDR	FRAT1	RSPH6A	SCGB1A1	TP53	ENPP6	NABP1	IKBKG	PALM	C19ORF81	AMPD3	OTOA	FBXO30	TMEM216	CHST3	GCH1	PRPH2	SYK	CXORF57	ZNF530	ETNPPL	KDM4D	USP26	FAM26F	IDO2	FERMT2	BCKDHA	GIPR	KCNK6	SPRY3	HIP1R	CALB2	KDM8	C14ORF28	GTF3C1	LRRC74A	C4ORF46	RAB3D	USHBP1	ZNF628	CORIN	MEN1	LRRC46	TARM1	NME9	FPR2	IGSF6	CDCA2	ARHGAP11A	TMEM8A	NID1	ATOH7	LUM	DGKA	SLC7A10	KRTAP19-7	ARL6IP1	BGN	ALOX5AP	RP11-761B3.1	GLIS2	HIST2H2BE	PXN	NXF3	HMMR	ZNF320	HHIPL1	AHDC1	PRDM6	PPP1R35	PLBD2	TPM2	SNRNP27	SLC22A6	PELI2	FAM196A	CCNG2	SYNE4	EIF4EBP1	TOPAZ1	ZGLP1	SCUBE1	MSN	ADRB3	CEP55	C15ORF52	MXRA5	MYH7	SNAI2	MFSD9	PSG7	PDYN	LONRF3	RGS12	DACT2	WNT9B	RAB32	LRRC17	KRTAP9-9	GABRA6	RGPD1	CD5L	TREH	SSX2B	GLYATL3	C3AR1	FAM107A	TNFRSF19	DIO2	CRAMP1	HTR3B	MYO7A	HPD	GRK7	ZNF773	USP35	TRIM59	TMEM150A	SEMA3D	LLFOS-48D6.2	ZNF687	LRRC36	POPDC2	PIP5KL1	CYP4F22	RP11-145E5.5	PTPRH	CLDN1	TIMP1	SERTAD1	NPB	MXD3	CARM1	EXOC3L2	GCNT7	CLEC4C	RASD2	PHKG1	CNGA4	ZBTB32	ZNF556	RGS7	SERPIND1	UBXN8	SLC5A12	PGR	KCNE2	MAP10	TDGF1	SPC24	TMPRSS11D	CTD-2583A14.10	CDH5	MFI2	DUSP9	GPR108	PLIN5	PRDM16	ZNF860	SERPINB1	NOD1	LPL	SNTN	IFITM3	DIABLO	ST6GALNAC2	MORN5	POLRMT	FBXW12	MTTP	HBQ1	CTD-2583A14.9	NOP2	PTPRU	TRPA1	C5ORF67	PAX7	UNC13D	ZNF257	F5	PLAC1	CD14	ZNF208	ADGRD1	IGSF22	HMG20B	ARRDC2	CERS3	IMPA2	R3HDM4	HMCN1	TAGLN2	GDF5	HIST1H2AC	C10ORF90	SOSTDC1	GPNMB	GRAPL	SLC39A12	ERMN	PPP1R3D	TTYH2	RP11-446E24.4	GGT2	CPXM2	PLVAP	RAI14	SERPINI2	SKOR1	HVCN1	TNFAIP6	REC114	SLCO1A2	KDELC2	TOP3B	DPYS	SAP30	CCDC71L	BRSK2	ZNF354B	HAUS8	COL18A1	GLIPR1L2	LMO2	CTD-2510F5.6	SCEL	TRPM4	SYTL1	SGK223	SLC5A2	APOC1	PADI2	BNIPL	MORN3	CTD-2192J16.17	MAP3K7CL	AGBL4	POU3F2	LPAR3	FRS3	KCNN1	CRYGS	FAM20A	KLHL41	TFAP4	TRIM65	SMOC2	ALG10B	BRDT	CFD	CTD-3105H18.18	HNRNPCL1	TPBG	CERS5	SLC25A48	PGC	EPHA1	PP2D1	TYMP	DPEP2	SUV39H2	PDLIM1	ZNF311	NUTM2G	CAPG	TICRR	MYO10	SLC28A3	TWIST2	TEX101	SHE	SPATA20	SDR16C5	SERPINF2	NAPRT	PIEZO1	KDELC1	PQLC2	CLK2	GCNT2	OPCML	MMP2	BRCA2	ADRA1D	PAPL	BUB1	TMEM61	GCNT3	MRAP	AC108938.5	GDF15	TK1	LTBP2	TGFBI	CYP11A1	FKBP10	CAPN8	C3ORF20	PI16	SMIM2	TNXB	DHRS7C	PSTPIP2	SHANK3	SLC22A24	CARD11	SLC18A2	TSPAN18	STON2	ADAMTS1	LYSMD1	AEBP1	STAT5A	LY6G5C	THEGL	SLC9A3R1	CD6	ZNF726	NR1I2	SLC14A2	SYT1	MRLN	MYPN	NPY5R	CILP	TIFA	CPA6	KNG1	ZNF202	DLL4	FO538757.2	RFX1	ARID3B	ZIK1	CCDC190	CXXC5	MEI1	PMEL	C7ORF31	LBP	HIGD1B	RNF125	CTC-454I21.3	FKBP6	CHTF18	RP11-77K12.1	NXNL2	CLN6	TMEM150B	SPINT2	SOWAHC	PXDN	SOX10	SLC25A20	AURKA	TMPRSS5	ATP6V1G2-DDX39B	HESX1	PAX8	GPER1	TEAD4	EVC	FAM163B	GNL3L	PNPO	PARP14	SP140L	KHNYN	CRIP3	EMID1	OR7A5	CTD-2313N18.7	MLKL	RNF182	ACACB	HCRT	CTB-102L5.4	SARNP	SLC38A4	OLFML2A	GORAB	PREX1	SETD9	PPFIBP2	VIPR1	SHROOM1	ACAN	PGAM2	SERPINB8	SLC9A2	ABC7-42404400C24.1	ANKRD30A	GPR156	ANKRD62	DRD3	TSKS	NID2	CDT1	ATP13A5	GBP5	PACSIN3	SULT6B1	DENND1C	ITGAM	HMGA2	PRKCH	MEI4	PLXND1	CIITA	PLEKHF1	BRF2	CCDC170	CAT	RFT1	C2ORF44	MYH15	CLEC2D	XRCC1	NPIPA5	TGFB3	ANKEF1	SNX22	KRTDAP	CKM	CLCA1	LY75-CD302	AC007906.1	EQTN	CREB3L4	RBM46	LCT	SLC36A3	GPR139	PRRC2C	CERS2	FOXL2	DOK1	TIGD5	GREM1	GAL3ST4	MAP3K15	PLXNB2	PEMT	ADAMTS9	ABCG8	TJAP1	TCAP	KCND2	SIGLEC9	SETD6	CRYGA	FUT7	ZNF98	POU5F1	SLC15A5	WFDC11	C19ORF35	THRSP	AFP	MGP	DHODH	PGM2	CC2D1B	CDKN1C	CYP2C8	PANK4	SEPT14	C6	TDRD12	CP	ZFP37	CTB-133G6.1	ZNF578	PSG8	MYO15B	HYAL1	SPPL2B	ABI3BP	JADE3	ACTL6A	HEPACAM	CHRNA10	PTPRQ	SMAD7	IL23R	SLC39A8	SLC23A1	TNC	CD40	KIFC1	MYCL	ITGA4	FAM132B	CYTIP	GPT	PABPC1L	SLC17A6	HGD	KCNU1	MT4	CHRNA9	TCHH	SUCLG2	HIST2H2BF	TNKS1BP1	BATF2	HELLS	TCF7L1	RGS9	EYA1	ADAP1	XKR9	COL24A1	RP11-178L8.4	DSN1	LRRC75A	PRR5L	MRGPRX4	FFAR4	ZNF850	NPY1R	SMAD2	ARHGDIB	TBXA2R	PLAC8	SAP25	IGF2BP3	PPP1R3A	MISP	PNMT	BOK	DAPL1	TMEM212	EMP2	FSIP2	NTNG2	STX16-NPEPL1	TSPAN19	PHEX	WNT3	UPK1B	LIMK1	NPIPB3	MAGEC3	ZAN	ADAMTS8	SLC52A1	SHBG	GCK	NOSTRIN	POMT2	TMEM100	CENPH	TEKT5	SLC10A3	ADAT2	FAM63A	IL18	PTPRD	INHBA	POU3F4	SAG	IFT140	CHD5	ZNF582	RHOXF1	TP53I3	UBTD2	RAB17	IGF2BP1	SLC6A4	GYPA	COL15A1	AIF1L	CXORF36	C1ORF234	IL11	OR8S1	C19ORF52	PPP1R18	PRB1	POLG2	ADCY7	CCDC110	MFAP5	CALCRL	FLI1	XRCC2	TEX26	CERKL	RNF17	CCDC68	CDCP1	TMEM244	WASF2	RSG1	SPATA45	C9ORF92	CH507-9B2.5	TMPRSS4	URAD	FAM83D	NUDT10	ARHGAP25	LRRC19	WIZ	RAP2B	PIF1	BTLA	C2ORF70	C12ORF54	RPL3L	ANXA3	SYNDIG1L	ART3	ADAMTS16	FUT10	DMRT2	C11ORF85	TPTE2	CA9	MSLN	ADGRG1	RPGRIP1	TDRD10	RP11-500M8.7	CRX	SLC7A11	ZNF649	MED18	SLC25A45	LRRC3B	CD300LF	FAM47E	GFI1B	IMPG1	CRLF2	C7ORF61	TST	MMP11	ACSF2	GDF7	RADIL	LCP1	SAMSN1	CRYGD	EMX1	TSPAN10	RBPJL	TMEM106A	HGH1	PLD2	ZNF474	IKZF3	MATN4	LKAAEAR1	AGER	RP5-874C20.8	WNT9A	ISM2	ABCD1	TGM1	CHODL	CLCN2	SLC29A2	WNT5A	KHK	LDLR	RANBP3L	TESK2	PAQR4	SRF	ITGAL	LVRN	KLKB1	OVOS2	HGFAC	PDZD4	SPIN4	MAPK11	LRRTM4	JAKMIP3	PMP22	BBS12	IL6R	RRP9	CDKL4	ZNF282	OSGEPL1	CD99	SYCE2	ARAP3	IL17RB	RP11-111K18.1	C7ORF57	SERINC2	GS1-259H13.13	RGS10	AC109829.1	FAM71F1	SPATA6	CTD-3088G3.8	SKAP1	TBX1	NPAP1	ITPKA	GPC4	CPAMD8	POLE	PAX6	MEX3B	DERL3	TUBA8	RFESD	GOLGA6L9	LCNL1	RP11-49K24.6	CCR3	CHST6	CDH17	C1ORF185	PTGES	H3F3C	ADGRD2	ART4	TEX28	SYCE3	TIMD4	GATA3	AC003005.4	FGL1	ABCA13	PCDH20	SRCAP	RASSF6	FLVCR2	PLIN4	TES	ALS2CL	RIPPLY3	SNX15	PRR29	TEPP	TIE1	CENPF	TLR10	LBHD1	XXBAC-BPG32J3.20	ATP7B	SLC30A2	ADGRG2	PABPC1L2B	BUD13	GOLGA6L4	TMEM86B	SAMD15	GRM2	RP11-321N4.5	ZKSCAN3	LRFN3	ANKRD65	SH2D4B	PRELID3B	ELN	ASPRV1	ZDHHC8	ZNF724P	OLFM3	CDHR2	CCNA1	GALNT3	GRPR	HIGD1C	ZNF654	MDGA1	VSX1	ZBTB7A	PASK	CCDC144NL	BEST3	SLC29A3	ZNF599	NCMAP	KIF15	C2ORF73	TMEM45B	OPRL1	ADRA1B	TMEM56-RWDD3	SPATA31D3	LRP3	ACE	VSX2	SWSAP1	C16ORF89	ZNF492	C6ORF10	CHIA	OR9Q1	BPI	GMNC	ECEL1	PRODH2	AIM1L	CROCC2	C3ORF22	CCDC155	BOLL	GFRA3	RLTPR	PKHD1L1	IL23A	MYCBPAP	LHFPL1	CYP2J2	CTC-273B12.7	PDXP	KCNRG	PGF	NMI	NHLH1	CLIC2	SCML4	SYTL4	TPH2	DPYSL3	VWDE	ZNF600	SLC22A13	C10ORF82	RFTN2	PSMC3IP	KCNJ14	WNT10A	TCN2	RAPGEF6	DLEC1	ADRA2C	SOX13	SOX9	NDUFC2-KCTD14	TNFSF15	NPIPB11	RP11-20I23.1	NUTM2F	NR1H4	ZNF624	EFCC1	CALML4	FAM46D	C19ORF80	TRIM60	HMOX1	FAM46C	SDC1	LRRN4CL	PRSS57	LDHC	CXCL12	TRIM72	RASA4B	ALLC	TMPRSS15	HSF2BP	POMK	NES	DNASE1L1	TNFSF13B	RAB40A	NEK8	CALCB	LPO	C7ORF72	SH3TC2	TNFRSF13B	CDR1	GPRIN2	CASC5	RUFY4	PXMP2	ARGFX	SARDH	LECT2	LIN28B	C6ORF201	CELA3B	SLC16A5	RAD9B	RP11-108K14.8	TTC12	TRIOBP	IL33	PNLIPRP3	TUBA3D	CAPN11	WNT8B	ARTN	MYL7	NAP1L6	RTP5	PHOSPHO1	CNGA1	SPATA22	CDCA3	SERPINE3	CEL	PLEKHF2	PAQR7	ZNF682	LAMA3	FAM81B	SIX4	CYP2A6	WTIP	HEMGN	PLN	LRR1	NKD1	CD4	FBP1	MAP4K1	PCDHB15	KLK14	FAT4	DISP1	MDS2	WDR86	C8ORF58	PFKFB1	KIAA1755	ZNF99	CTD-3105H18.14	HACD4	GUCY2C	GIF	LIPG	TGM3	ISY1-RAB43	NTF3	EVC2	SEC14L6	SAMD9	NEURL4	PRR19	DAZL	ANO9	METTL23	ERICH6B	PPP1R3B	SYT15	LURAP1	BBOX1	MCM2	PRRG2	PCDHB5	S100A10	TTC34	REEP4	FAM60A	SVOPL	CATIP	TMEM88	MYBL2	HLA-DPA1	MBOAT1	PDK4	AC002310.11	RP11-411B6.6	FAM124B	AGAP9	EXO5	FNDC1	DEGS2	RIOK2	TRIM61	ANGPT1	ZNF823	MRC2	COL9A1	LY96	ADAMTS15	PRDM8	STARD5	SCARF1	TEX29	TSC22D4	E2F6	TTC38	SLC25A10	GRID2IP	ARHGEF26	TRIM56	ZNF674	TIGD6	ZNF783	NPSR1	ASTE1	TMC2	C5ORF34	ZNF367	MAP3K6	SP140	RAB19	ADCY10	TSHZ2	PABPN1	THOC6	LRMP	PIK3R6	PTPN22	PPP1R1C	IL20RA	PLEKHB1	HSD17B6	RFPL2	ZNF19	SRL	KNSTRN	PANO1	HIF3A	FCHO1	LRP10	GBP6	RP11-385D13.1	NOTCH4	MCM5	BAHCC1	NLRP12	EDAR	TNFAIP8	STARD6	MICALL2	SLC25A30	NFAM1	TGFBR2	SH2B2	GCC1	POLR3G	HEPH	IQCD	MS4A5	LIX1L	POU3F1	NCAM2	NBPF14	SSPO	MAFK	AKR1C1	DUSP8	PTH	KLF15	PLEKHG2	SLFN11	FZD1	LEKR1	DRICH1	RFXANK	NOP14	FEZF2	ZNF575	SLC5A10	CENPN	RP11-407P15.2	SLC12A4	ZSCAN25	TNN	SLC15A1	C1QTNF9B	CDA	AZU1	ADGRF5	GPRC5A	MOB3A	F3	PTAFR	RP11-545J16.1	MGAM2	RNF166	LRRC26	AKR7A3	COL27A1	SMN1	LAMC2	CDC34	KCNE3	POF1B	ADGRE3	SLC25A21	PATE2	F2RL2	CYSRT1	SLC30A4	GUCY2D	CSRNP1	NLGN3	SKA3	ZSCAN22	LIG3	FAM53A	SUN3	EFEMP2	MT1A	SBNO2	FAM167A	SEMA3B	SPINK5	FAM155B	GAREML	RAD51	CASP7	IL12RB1	C10ORF12	NLRP8	SCTR	RIN1	ADM	OPRK1	RHOJ	TUBB6	PKHD1	FANCD2OS	ZNF28	LEAP2	FAM109A	PLTP	H2AFJ	LY86	SP100	SLC26A6	LIX1	FAM228A	CYP51A1	ATP2C2	SLC26A5	FZD8	C3ORF52	FCER1G	MRPL38	EDN3	CLRN2	ADGRG3	GOLGA8T	UCP3	CDC42EP5	JCHAIN	ANGPTL7	DNMT3L	AGXT2	PRR27	DDTL	CLDN9	ADH1C	FOXP3	CXCL5	TAC4	LENG9	TRIM39	TRPV4	TMEM171	SFTPB	DHRS9	MARCO	RAB44	CTD-2116N17.1	TAS1R3	RNF32	MRGPRF	CCNE2	IL27	TMEM31	CDH24	ANGPTL4	GSG1	DAB2IP	SULT1A2	ZNF225	EEF1A2	PIM2	GNGT1	SMCO1	ANKRD53	EGFLAM	ANKRD35	EGFL6	AP000275.65	ITGB2	AIM2	KCNQ5	FOXB1	ADGRE2	NPR3	CH507-9B2.3	GPR160	PCDH12	COL6A2	ITGBL1	LYPD1	PROC	SGCZ	ABCC12	SPACA5	GGN	NFS1	AMY2A	CYP4B1	AIRE	GAL3ST2	TRIB1	SLCO4A1	MTFP1	REXO1	DKKL1	BANF2	SETSIP	RAG2	CCDC42	KREMEN1	SEPN1	ARHGAP19-SLIT1	HAS2	C15ORF48	ADAMTS4	FAM72B	CMTM3	SLCO1B3	LPAR2	ACSBG2	CLEC14A	PPP1R14D	CD302	CA6	TMCO2	PRRG4	RHOV	PKDCC	TNFRSF10D	BMP4	PAQR9	ZBTB7B	DSCAM	LINGO3	GNLY	SLC6A9	SMC1B	C2ORF71	CMKLR1	ZNF316	VCAN	NEU4	ANXA10	DRC7	LMO1	PRSS38	TNIP3	TRH	UBALD2	SMIM24	CNR2	CTC-360G5.8	DOK7	CYP19A1	TEAD2	C5AR2	CTD-3148I10.9	HES7	RHOD	FAM83E	CASP10	FAM151A	XPNPEP2	SIGLEC1	KLK4	MTG1	TMEM238	TEKT2	BMP8B	PCDHB13	PDE6G	HIST1H4H	SYNPO2L	HHLA1	PWP2	COL4A4	GNMT	THBD	KIF26A	C7ORF25	BTNL3	ANGPTL6	WNT2	RBP1	F2	ZNF750	TTLL10	ZXDA	DDX43	ACRV1	CHAT	UBE2U	DSC2	DCAF8L2	GRIK2	KLF11	STRADA	SLC26A10	GAB4	SPR	ZBTB5	CENPI	DTL	NEK5	GGT1	FAM110A	SLC38A3	SSUH2	GULP1	ADRA2A	CTD-2331H12.8	CD58	NLRP3	PKP1	TDRD1	SRRM5	AGR3	CD93	GADL1	TNFAIP3	AC110615.1	SSH3	CLEC5A	LGALS2	UCN	CLRN1	CCDC27	CES3	CTRL	BCL2L12	ONECUT3	CXORF21	PROP1	C16ORF74	HAUS6	ALS2CR11	SLC5A4	MCHR1	PLSCR2	NUPR1	NODAL	ITGA7	TRIM17	SEPT12	MCOLN3	CDKN2A	PBX3	PIM1	SLC16A3	CYSLTR2	IKBKE	FGF5	TMEM125	SOAT2	MAP3K19	TCF19	DPT	LGALS9	FAM92B	FAM198A	ZNF296	ZDHHC9	MDP1	KCNJ15	SLC45A2	EMP1	C1ORF189	WDR87	SULT1A3	LRP5L	MARVELD3	MUC16	RP11-293I14.2	LIPH	OAZ3	CATSPERD	COL6A5	PCDHB4	INSM2	MUC13	F2RL1	KLK10	ITGA5	UPK2	PRSS55	EXPH5	LGR6	RPP21	DFNB31	TRIM55	SLC22A1	BORCS7-ASMT	SEMA4A	CSMD3	ATG4A	TMSB15B	TAS2R1	ZNF813	RCN3	ZNF670-ZNF695	KCNG2	PLCXD1	CDC25C	MEX3D	ROBO2	TDRD6	PRDM4	TDRD5	MOCOS	EMILIN2	CCL26	ELK1	BCHE	SHCBP1L	TLE6	MT2A	F10	DDB2	SPATA17	ZNF597	SLC22A18	IGFBP7	FGF17	TMPRSS11A	CENPQ	SSC5D	BARX2	TMEM159	CCDC177	AC084219.2	ABCB5	TULP3	HRH3	ZNF175	DNASE1L2	CTC-512J12.6	SLC22A3	FGF18	KCNK9	SLC28A2	LYVE1	CA5A	TRIM71	SLC9C2	ZNF280C	SLC30A8	ZNF154	ACSL5	GSTM2	APITD1-CORT	CACNG6	C6ORF132	FZD6	SCN11A	GPRC5C	CNOT3	ZNF488	RAB40AL	BSPH1	LOXL3	NSMCE4A	AQP1	PAPLN	GFER	GHRL	COL10A1	STXBP5L	ARHGAP30	MTL5	GDPD4	FTSJ3	EDARADD	BTN2A2	LLGL1	C17ORF99	STAC	TRIM36	CLPSL1	F11	PNP	ANGPTL2	KCNK7	MC1R	CYYR1	ZSCAN12	USP43	EPCAM	YIPF7	LXN	CD36	COL6A1	ZGRF1	SLC14A1	SARS2	MTA2	MCAM	ZNF835	FAXDC2	FBXO10	REC8	TMEM154	IL12A	LECT1	SHKBP1	RRAD	SLA	TMEM140	ST8SIA6	FAM71D	NLRP5	HEPN1	DRD2	SEPP1	SH3BP4	GTF3C5	DONSON	TCP11	TEX10	VANGL1	FANCB	CCDC163P	EPAS1	OCM	TP53I11	SGCG	PTPN6	CD8B	KLHL34	TEX36	ARHGAP36	DTX2	PLEKHG3	CUZD1	PRR18	ORAI1	CCNB1	GLB1L	ADM5	ANXA13	P2RX1	ASPG	CABP7	SPAG4	FBXO43	GRIA4	RP11-1012A1.4	ADGRG7	SLC38A5	MMP15	SKA1	PTCD1	CFAP47	GNGT2	LAMB2	COL7A1	STK31	MEIOB	TYMS	HTR3A	AANAT	TMEM45A	RP11-231C14.4	VWA2	KIF4B	CAPN12	RHBDF2	PMF1-BGLAP	ETV7	TNS1	SYCP1	TMEM51	PSRC1	FCHSD1	ADAM7	HPS6	SOHLH1	PEX11G	GPR62	PDCL2	PLAT	CEACAM19	PMFBP1	CTC-435M10.3	SLC13A5	USF1	UPK1A	GRIN3B	HTR1D	TXNDC5	PLEKHG4B	APOL1	SH2D6	NOXRED1	TRAF3IP3	GABRP	PYDC1	SOWAHA	GSE1	SP8	NMBR	PLXNA3	ACKR1	SLC10A5	RBM44	C1ORF127	AVPR1A	NCKAP1L	PRSS35	WDFY4	DDIAS	RP11-795F19.5	ATXN7L2	GPR26	C9ORF152	IRF1	CCDC36	ZIC1	LAT	C19ORF71	LZTS2	C1ORF146	DCST1	GRHL2	ATAD3C	GPR37	NME1-NME2	PPM1N	RP4-635E18.9	ST14	STMND1	KCNA3	SPATA16	CFI	RAD54L	TMEM139	C5ORF47	RGSL1	PTER	FGFR4	MEF2C	CTC-326K19.6	CHEK1	TEX35	HPX	DDX19B	IDO1	ZFP91-CNTF	SI	PON2	HK3	CRB2	SHC4	ARL5C	GPR153	TTLL12	BEND3	EFCAB12	DNAJC5G	LAYN	TEX15	ALDH16A1	WEE1	GLYCTK	CD80	CIB4	TRIM63	ADAMTS14	AHSG	IKZF1	RP11-162P23.2	TUSC5	CACNG1	PANX2	DDIT4L	SLC45A3	CLEC9A	ADH4	FUK	CPNE2	KRT81	ZNF701	FAM110C	SH3BP2	TNFRSF1B	LCP2	ROBO3	RIBC1	KCTD18	SLC11A1	PGLYRP2	RELA	CASP8	GPR1	P2RY8	TRABD2A	C2ORF61	MS4A8	GPC3	ZNF677	PKN3	HYAL3	FOSL1	CIB3	PNLDC1	C4BPB	MAB21L3	MUC17	PROK2	CENPU	IRG1	TRIL	ZNF20	C1ORF106	CFAP157	WNK4	FAM180A	SLCO6A1	AREG	STARD8	GPR35	BATF3	CCDC129	GML	RPRM	CCDC33	SLC6A12	RDH12	LGALS4	FAAP100	KCNS1	GLI3	PAQR5	ADAMTS12	ENPEP	BRIP1	SMOC1	B3GNT2	TC2N	C1R	MBD6	RP11-432B6.3	SPINK8	KCNH4	MGAM	CCDC120	MTRNR2L10	FAM150A	NEK3	SEMA5A	C6ORF58	MYC	PRAM1	CACNA1H	FGF10	GUCY2F	PDE9A	RSPH14	COL13A1	ARHGAP4	MINOS1-NBL1	AKNAD1	FAM109B	TKTL1	NLRP10	TEX43	PROB1	RP11-435I10.4	OASL	CPB1	ISLR2	KLHL6	FGFR3	MMRN2	POMC	SLC1A3	KIAA1024L	IL5	WDR88	SOX8	XRCC3	ZPLD1	MACROD2	GOLGA6L10	ZNF114	SLC7A7	IDUA	TNFAIP8L1	SAMD7	CCDC152	ADGRL4	SEMA3F	RP11-2C24.9	RHOH	RTKN	MYOZ2	GJB1	LDLRAD2	ZFP36L1	NXPH4	CREB3L1	CCR6	C4ORF26	SHISA8	KLF2	MRO	HYDIN	NAGLU	FAM65C	GPATCH3	SPACA1	RHOC	P2RY1	WFDC3	SLC6A2	SLC4A1	LRRD1	NLE1	PSMA8	GPR132	NAGS	ACSBG1	SLC25A35	TACR3	CCL25	GALNT6	C18ORF54	PTX3	C21ORF91	VIPR2	BFSP2	OLIG2	FRMD8	ZNF300	NRK	LRFN4	AC069368.3	SLC9C1	SCNN1G	CELA2B	EHD1	EFCAB8	SLC2A12	KCTD19	SLA2	OPALIN	RGPD3	SOX12	EZR	CYP2D6	TNFRSF8	HIST4H4	BCAM	CD44	NEGR1	PRELP	IGFBP2	PSPN	HSD11B2	CYSLTR1	PLPP2	ITIH5	PIK3R5	MB	SIPA1	HLA-DOB	HYPK	GCNT4	KPNA7	RESP18	C1ORF162	RP11-347C12.3	ITPRIP	FAM3D	ASB11	CLDN6	NLRP11	SLC9A3	ASB9	NOTCH3	SH3D21	ASB4	LRRC69	LCTL	FUT6	TJP3	ZNF469	RDH10	PTGER4	SRGN	CPM	ZFP69B	C14ORF39	MB21D1	F13A1	BCO1	RIMS2	SCD	PPP1R9B	INF2	RP11-514P8.7	SLC19A3	GPR157	ZWILCH	ANKRD20A2	KRTCAP3	ALPL	LSMEM1	ABCC2	FRRS1	ZC3H12D	AC010642.1	PPP2R3B	SMCO2	VWF	PALD1	SDK2	CMYA5	RSPH1	HBA1	TMEM240	NLRC4	TTC30A	VSIG1	AP000721.4	XKRX	YBX3	NBEA	SLC26A7	IL18R1	ZNF350	UPB1	MACC1	ASB17	BEST1	PATL2	TMPRSS9	RP11-444E17.6	RCC2	GRID2	SYNE1	GMIP	KIF7	PLAC9	AOX1	GRAP2	CDC42EP4	PIWIL3	TUBB8	ACSS1	ERG	FGD3	SDS	CASS4	LAIR1	SNTA1	HSD17B8	COL14A1	VWA3B	GPR143	CACNA2D4	RSPH10B	ZNF57	SDC4	PRR34	SLFN12L	FAM132A	L1TD1	DNAAF3	GPA33	KLRG2	ACOT1	CCT6B	AC005943.2	FBXO47	HNF4A	PARP15	PIGO	FIBCD1	DNAJB13	OIP5	FAM24B	RNASE10	NT5C1A	CDH19	GLIPR1L1	CNTD2	MESP2	MED22	C9ORF50	N4BP2	KRT19	FAM160A1	CAGE1	MEGF6	PHF19	KCNJ5	CSNK1A1L	OLFML2B	DNAH17	SP1	TMEM156	FAM71F2	CCDC88B	CRTC2	SLC47A2	L3MBTL4	FANCC	HLA-DMA	PBLD	POLD1	WNT3A	ITK	HSFY2	AP5S1	SMIM22	EPHB4	TTC16	ALOX5	PRIMA1	STAB1	CALCR	DCDC2C	STX19	ASTL	ALPK1	FP325317.1	PCDHB3	RAB11FIP1	RELL1	DEFB131	CCDC175	GLYAT	ACKR4	MYOM3	CCDC13	TDO2	CTU1	TRPV1	PMP2	SFRP2	COL4A5	ANXA8L1	SCNN1D	PLAUR	IL10RB	KLHL17	SSTR3	FERMT3	SUSD5	CES5A	CFAP52	PRR22	FAM129C	HSPB6	TEKT1	LYG1	CCDC168	PCSK9	BHMG1	AC008686.1	ZNF366	AC245100.1	CLCA4	CNN1	DGAT2L6	RBFOX1	IRF5	NMUR2	ECHDC3	PLAU	SPAG17	NLRP13	PPIAL4G	FAM105A	VSTM1	SMIM11A	GP6	ACRBP	EVPL	NAT16	CCDC63	DAPP1	VWA1	ATP1A4	IL18BP	PASD1	IP6K3	SLC38A11	ATN1	POM121L2	ELOVL1	NRM	CD109	BCL2L2	INHBC	M1AP	IL22RA1	CR2	NXT2	CLDN15	SFT2D2	CENPA	PLA2G15	NOX1	CACNG5	GPR37L1	TMEM71	ZC3HAV1L	KIAA1614	LMNTD1	CLEC4M	POC1A	ACOXL	RAPGEF3	PIWIL2	RHPN1	MEOX1	TAF5L	AC006538.4	HBA2	P2RY12	PLCD4	DPEP1	GJA1	ANKRD49	RGPD6	NUP62CL	WDR72	CPA2	FANCE	MASP1	OR5H15	MAPKAPK3	ESPN	HIST1H2BD	PROM2	HIST1H4E	TOP2A	AC064829.1	LOXL1	NFATC4	SAMD11	CD3G	DSP	TBC1D26	GOLGA6L2	DMRTC1	RGPD5	KCNN4	TLDC2	NOS3	AGTRAP	FXYD6-FXYD2	DNLZ	BATF	GBP1	TRAT1	BHMT2	ALB	C9ORF43	C9ORF64	CHI3L1	AC231657.1	RP11-302M6.4	WNT7B	C17ORF53	SERPINB5	INCA1	PNPLA5	ALOX12B	DAB2	CHI3L2	ABCC6	SULT2A1	GPR68	PTK7	CD70	PPEF2	GLB1L2	NTM	CTC-554D6.1	SPNS3	FAM9B	AKR1D1	A3GALT2	KIF2C	MUSK	SHROOM4	SGK2	IL15	ATP2A3	KCTD15	VASN	NOX5	TNNT2	CRYBB2	RASL10A	CCDC9	VGLL3	FAM159A	FAM25C	WDR97	TSACC	EIF3CL	SLC5A1	HPN	C8ORF86	TMEM98	RP3-468K18.5	ICAM1	MMP20	RP1L1	PET117	SLC28A1	DMRT1	CCNB3	TAGLN	RECQL4	USP50	TTPA	PLET1	RP11-722G7.1	ZNF273	ZNF384	PPP1R14B	NANOG	SYT6	PLSCR5	TMEM173	TSPAN15	SLC4A2	PSG4	ADCY4	MYD88	SLC5A7	SMN2	LRRC72	KRT23	RP11-1212A22.4	LRRIQ4	TMPO	BTBD18	GYPC	BTNL9	TGM6	CPN1	ASAH2	SLC25A18	MANSC4	PPM1M	LCK	ZFP36L2	FBLN5	CH507-9B2.4	HELZ2	GLRA4	OTUB2	CDNF	REM2	COL9A2	IFI27	GALNTL6	F7	C4BPA	GLIPR2	FYCO1	CCDC114	TEP1	APOH	SALL1	SHCBP1	SPSB1	NT5E	XKR7	CGNL1	SPATA21	NR2E1	FOXO6	CCDC178	TBPL2	NPIPB6	CACNA1I	GRTP1	TRIM58	ESRP1	IL4R	STEAP4	ZSWIM1	RP11-298I3.5	MYH3	IL17RD	PPP1R1A	SYN3	SLC22A7	RP11-20I23.3	DNAJC5B	SLC16A8	BIVM-ERCC5	CYP21A2	CD274	GDF9	FUT1	APOBEC1	LYPD3	RP11-886H22.1	SLC10A6	AQP7	TEKT3	LOR	ASAP3	CD38	PLXNA1	ZNF775	GGT5	TTC31	CCL28	ZNF100	AGMAT	BCL2L15	PADI4	APLF	PAQR6	HPGD	DHX58	RFX8	RP11-347C12.1	MX2	RP11-15K19.2	SLCO1C1	E2F1	SULT2B1	FAM124A	CPNE1	DRAXIN	PLD1	TMC3	PTPN14	AFAP1L1	AC024592.12	KDELR3	LMOD1	GOLGA6D	ZNF844	POU2AF1	STK26	ACKR2	COPS5	HSPB9	PLBD1	CD200R1	RFPL3S	GOLGA8H	CCDC80	FAM129B	EHD2	LYZL4	NLRP7	GLOD5	RP11-152F13.10	LTK	FGR	EMX2	CD84	BUB1B	SDR9C7	GPHB5	SLC6A20	IL2RB	ANKRD20A1	TACR2	GGTLC2	IL19	RBM4	SLC39A5	ESRRB	PSMB9	ASB15	MROH6																																																																																																																																																																																																																																																																																																																																																																																																																																																																																																																																																																																																																																																																																																																																																																																																																														
MOUSE_NEURONS_TRANSCRIPTOMICS	CHEN_2020_5	RANKED		TSPYL4	COX7B	GNAS	GAD2	DNAJC6	DYNLL2	OXR1	PODXL2	RAB6A	ELMO1	PAM	MAP7D2	PEG3	NAP1L5	ARAF	NECAB1	TNNT1	PURB	SETD7	EIF4A2	SOCS5	SV2A	CALB2	ARRB1	CDS2	NAP1L3	ACOT7	NXPH1	FAIM2	PCLO	CCNH	SCN9A	PLEKHB2	MAPK9	TCF4	MAGEE1	VWC2	LHFPL3	SLC32A1	OXTR	MICU3	AGTPBP1	GAD1	PTTG1	UBXN2A	NECAB2	SLC25A3	NKRF	SP9	MAPK8	NETO1	DNM3	SYNPR	NUDT11	TMEM65	ACHE	MID2	AKAP7	KLHL29	TOX2	WDR6	LYPD6	CNR1	ARX	HMGCLL1	KLHDC2	DNAJC27	KCTD6	SLC35G2	HTR3A	SHISA9	DLX6	KCNC1	PPP1R2	CACNG5	DNAJC5	CIB2	NPAS1	GNL3L	USP13	SNX16	GRIA4	RELN	PANX1	LYSMD4	NRIP3	MAP3K9	SHD	IMPACT	DCAF7	RNF14	SEMA6C	RXRA	DLX2	MCF2	ELAVL2	GABARAPL1	PITPNM1	POLR2M	CYGB	GNL1	IGSF3	BCAT1	NGF	DLAT	NPY	POMGNT2	ARHGAP24	GPR3	FLRT3	SLC1A6	DPYSL5	RASSF5	KCTD8	ARNT2	NEB	MYO16	MAGED2	KCND3	TMEM132E	LIMK1	TTC39B	ANKRD34B	DNAJC12	OSBPL8	TACR1	ISOC1	GRIK1	HEXIM2	EEPD1	RBP4	SH3RF3	SHH	AFAP1	SLC5A6	FLOT1	GOT2	CILP2	CDH7	SPCS3	SP8	PTHLH	GNG4	ZNF385A	STK32A	BLCAP	ELFN1	FSTL5	DLEU7	RESP18	SLC39A6	DIRAS1	WIF1	ANK1	OBSL1	THSD7A	IGSF10	COL19A1	SAMD10	EMC9	TNFSF13B	EVL	TRIM67	PARM1	FGF18	ALK	ADAR	MAGI1	ZNF385B	ELOVL4	LANCL3	FOXRED2	HDAC9	SAMD14	CIDEA	HRH2	ARMCX2	ADAMTS17	DLX1	FAM20C	TCERG1L	NRTN	SST	RHOV	ANKRD55	APBA1	CUL7	SLC35D3	GFPT2	HTR2C	ZBTB16	SLC27A2	ARMCX4	SYNDIG1L	EME2	ECE2	FAM216A	TOX3	VSTM2A	MYO3B	SLC8A3	ZNF618	ZFP57	LRP12	MME	GLDN	SARM1	CRABP1	SNX31	CELF6	ENTPD3	VASH2	XKR6	C17ORF100	CNTN5	KCNH2	HDAC6	PCDHB6	B4GALT5	PAPPA	BMP3	UBFD1	RUFY3	PCDHA6	FGF11	BAIAP2L2	VSTM5	ANKRD6	PLXNA3	TTC39A	PTPRO	TMEM53	SLC7A3	NNMT	LIG1	COL26A1	KCNMB2	PTPN20	BEAN1	FRMD7	PLEKHD1	MYH13	SEMA4G	MGAT5B	UBASH3B	RAB3B	NALCN	PAFAH1B3	GIPC2	KRT73	RPS6KA6	SLC41A3	STEAP2	RIMKLB	PPM1H	DPYSL4	PTGER2	CRHBP	C1QL1	KCNIP1	TRIM62	OPTN	RXFP1	RACGAP1	CNTNAP3	PPP1R26	LHFPL5	EGLN3	IGLON5	CLRN1	BAIAP3	GRIK2	SLC9A7	GRPR	PRRT4	SLC9A6	PM20D2	PCDHB3	USP28	PDXK	CALCA	GRIP1	BTBD2	KCNA3	SCN5A	C11ORF52	PIP5KL1	MYPOP	ALG2	LDOC1	SFRP2	HTR5A	CLNK	PNOC	PRMT2	KLHL32	COPRS	PPIF	COL25A1	SLC5A7	TMEM91	GPR176	ITGA3	RPP25	RHBDL1	MRAP2																																																																																																																																																																																																																																																																																																																																																																																																																																																																																																																																																																																																																																																																																																																																																																																																																																																																																																																																																																																																																																																																																																																																																																																																																																																																																																																																																																																																																																																																																																																																																																																																																																																																																																																																																																																																																																																																																																																																																																																																																																																																																																																																																																																																																																																																																																																																																																																																																																																																																																																																																																																																																																																																																																																																																																																																																																																																																																																																																																																																																																																																																																																																																																																																																																																																																																																																																																																																																																																																																																																																																																																																																																																																																																																																																																																																																																																																																																																																																																																																																																																																																																																																																																																																																																																																																																																																																																																																																																																																																																																																																																																																																																																																																																																																																																																																																																																																																																																																																																																																																																																																																																																																																																																																																																																																																																																																																																																																																																																																																																																																																																																																																																																																																																																																																																																																																																																																																																																																																																																																																																																																																																																																																																																																																																																																																																																																																																																																																																																																																																																																																																																																																																																																																																																																																																																																																																																																																																																																																																																																																																																																																																																																																																																																																																																																																																																																																																																																																																																																																																																																																																																																																																																																																																																																																																																																																																																																																																																																																																																																																																																																																																																																																																																																																																																																																																																																																																																																																																																																																																																																																																																																																																																																																																																																																																																																																																																																																																																																																																																																																																																																																																																																																																																																																																																																																																																																																																																																																																																																																																																																																																																																																																																																																																																																																																																																																																																																																																																																																																																																																																																																																																																																																																																																																																																																																																																																																																																																																																																																																																																																																																																																																																																																																																																																																																																																																																																																																																																																																																																																																																																																																																																																																																																																																																																																																																																																																																																																																																																																																																																																																																																																																																																																																																																																																																																																																																																																																																																																																																																																																																																																																																																																																																																																																																																																																																																																																																																																																																																																																																																																																																																																																																																																																																																																																																																																																																																																																																																																																																																																																																																																																																																																																																																																																																																																																																																																																																																																																																																																																																																																																																																																																																																																																																																																																																																																																																																																																																																																																																																																																																																																																																																																																																																																																																																																																																																																																																																																																																																																																																																																																																																																																																																																																																																																																																																																																																																																																																																																																																																																																																																																																																																																																																																																																																																																																																																																																																																																																																																																																																																																																																																																																																																																																																																																																																																																																																																																																																																																																																																																																																																																																																																																	
MOUSE_NEURONS_TRANSCRIPTOMICS	CHEN_2020_8	RANKED		PIP5K1A	PRKACB	MAP4	HS3ST2	CPNE6	SLC24A2	CAMK2N1	GABBR1	PFN2	B4GALNT1	SUB1	SPIN1	NPDC1	OSBPL1A	ATP2A2	ARPC5	MEGF9	NTNG1	DOCK4	SYNGAP1	PCDH7	ASAP2	SRGAP3	TLE4	GALNT16	CADM3	CYP26B1	KSR1	TRHR	PIANP	CHST1	IRAK1BP1	C2CD4C	PRNP	LRRN2	ROCK2	ADD2	GAPDH	KRT2	MAST3	JPH4	SPEG	TMEM8B	ABHD17C	ARPP21	AKAP6	NCOA7	ARHGAP39	EID1	SH3RF1	MAT2B	OSBP2	PFKP	OPN3	BHLHE22	GP1BB	CRYM	GPD2	ARF1	CACNA1I	GPR88	PTPRS	ATP1A1	SERTM1	MCHR1	RPS6KL1	GSG1L	KCNJ9	SLIT1	SEMA6B	RNF150	ST3GAL5	MATK	TCEAL3	KBTBD11	ORAI2	ABI1	CAMTA2	CA10	ARL4D	RBFOX2	GABBR2	LARS2	WFS1	POU6F1	MYRIP	ISLR2	ARHGAP32	FRZB	SAMD5	FAAH	DIO3	FOXO6	SHF	ILDR2	NOS1	CAMKK2	ASPHD2	CACNA1E	CPNE9	TBR1	DCN	NAA38	NME1	TMEM132A	C2CD2L	GRM2	KRT222	R3HDM2	PRRT3	KCNQ3	IGSF9	PI4KA	ETV1	ADCYAP1	REM2	NTN5	PDE10A	PPP4R4	TENM4	FAM171A2	CHRD	EPHB2	RAP2B	CAMSAP3	GOLGA7B	SSX2IP	WIPF3	SEMA3A	PRDM8	RAP1GAP2	DYNLL1	SYT17	OGFOD1	LRRK2	RBBP7	NUMB	KCNS1	TRAIP	RPS6KA3	TSNAX	MYH7	TMEM150C	LZTS3	ST8SIA3	KIAA1549L	THRB	TRIO	SHANK2	KIAA1549	YWHAZ	PTPRU	POU3F1	TANC1	GABRA5	WSCD2	PKP2	MEDAG	PTPRK	YPEL1	DOC2A	MEF2C	GPR39	KCNT1	TMEM200A	STRBP	DOC2B	TUB	RAPGEFL1	DPF1	DSCAML1	RSPO1	KLF16	SIPA1L3	SEMA5B	GPR26	SLIT2	GSE1	DOCK3	TBATA	CCDC32	USP27X	GPR151	DTNBP1	ZC3H12B	PNMA1	ARPC2	HECTD2	FAT4	FNDC4	FHOD3	TNFRSF25	GAL3ST3	NEDD4L	FKBP5	ZNF831	KRT12	CELSR2	ZNF251	TPBG	MICAL2	PIP4K2C	SLC26A4	ARF5	TNR	MST1R	PPM1L	BSN	MATN2	KCNH5	GRM8	CDC25B	LRFN2	CPT1C	NLGN1	IGSF21	MAGEE2	PACS1	CCDC85B	STX1A	PLXNA1	GALNT3	VOPP1	SORL1	DAGLA	ATP2B2	EVC2	SULT1A1	RAE1	PSD3	EVI5	KAZALD1	NSUN7	SSTR3	CSMD1	FOXP2	CABP1	PXDN	DKKL1	LRRC73	DUSP4	EFR3A	BCR	AGFG2	SLC9A4	ZNF367	SLC4A7	NKIRAS1	GRIN2A	EFCAB6	DACT2	DCAKD	RAB3IP	ALOXE3	SULT2B1	CCDC112	IL12A	ARHGAP20	DTWD1	GTDC1	ARHGEF9	CACNB3	SKAP1	ONECUT2	TMEM74	SCUBE1	MYH3	AR	ADAMTS7	ADRA2C	SSTR2	KLHL40	LRRC7	NTSR1	EPHA8	E2F1	KCNH7	KCNG2	CHD3	ARG2	PPP1R14C	RPUSD1	KLK7	CMPK2	PIP5K1C	ERC2	ZSCAN18	WNT10A	COL5A1	WASL	MAPK12	BVES	GSTM1	RASAL1	PDE1B	IPCEF1	NBEA	RBM43	TMEM215	RPRM	OPRK1	PRKAB2	ST7	SPINK8	HKDC1	TMEM178A	MYL4	KCNT2	JPH1	PPFIA2	ARHGEF28	FAM210B	NCKAP1	CUX1	POLE4	ANKRD13D	NKX3-1	AP1S1	AHI1	ALOX12B	PWWP2B	RSPO2	ACTR2	COBL	AFF3	CRHR1	C14ORF132	GREM1	RANGAP1	NEGR1	CDH18	STIM2	PRICKLE2	FRAS1	HLA-DMA	LENEP	NPR3	PALM3	BRD9	HBQ1	ASAP1	USP46	APOA1	HUNK	NPHP4	ACTL6B	SERPINA3	TRANK1	PRKAG2	ATP6V1D	OSBPL6	PLA2G4B	GRIK3	THSD7B	PDE8B	HTR2A	LPCAT4	MGST3	LMO7	NEU2	CACNA1A	SOWAHA	UCHL5	PSRC1	GRINA	STXBP5	MAPK11	GDPD5	VWA5B2	NDST3	CDC40	RXFP2	GFRA2	STARD10	LYPD1	MCTP1	RTF1	SLC9A2	PAK1	BAG4	MSRA	JOSD1	OTUB2	ARHGAP15	CTNND2	CORO2A	CACNG8	TSPAN11	KCNH1	PLCH2	EMX1	DAPK1	SRPX2	IDO2	ITGBL1	TCAP	TTC19	KRT79	RAB3D	IL1RAPL2	UNC13B	DRD5	ANO5	MEI4	CDK17	AGBL4	IFNGR2	GRID1	FBN1	ACOT4	LMO1	CADM2	AP3B2	PCDH19	TNNC1	IL1RAPL1	ARL15	CSTF3	KCNK4	SEC16B	PCDHAC1	DEPDC7	GPR25	CHST15	AMZ1	NDST4	CYS1	ADRB1	HTR1F	ZNF667	CST6	PRRT2	ZNF189	CCDC177	PDZRN3	FKBP1A	ARSJ	GPR63	RUNX1T1	TMEM132D	RRAGD	NPAS2	DPYD	HTR4	NPBWR1	CCDC88C	PLK5	PSMB10	FSTL4	DCBLD1	ABI3BP	SLITRK5	DLGAP4	CPSF2	PCK2	ZNF462	SOX5	ZRANB3	NRIP1	KCNA4	SH3BP5	KCNJ11	KLHDC8A	SEZ6L	LRRN4	PCDHB4	PPARG	SDK2	POU6F2	TRHDE	NR4A2	NPNT	ZSWIM5	SLC16A14	TXNRD2	MTUS2	PLXNC1	FAP	CLCNKB	CELF1	RASGEF1C	CHRM5	ADRA1D	DTL	ELK1	EPHA6	CPA2	INSL5	AGAP3	STAT4	HAS3	SLC16A11	LSM11	FBXL2	COL6A1	PRKG2	GPR161	GPR45	OCM	KLHL1	PLCZ1	EXPH5	TMEM74B	MIR218-1	CHRM4	SLCO4C1	KIFC2	NECAB3	ACTR3	XKR4	SAMD12	FNDC9	PYGO1	AP2B1	CCKBR	HS6ST3	MC4R	RUNX2	LCT	NMNAT3	RXRG	MEGF11	MAGEB16	UNC79	ROGDI	MGAT4C	FGF10	NAPG	OVOL2	TTL	KLHL3	CDS1	NXPH3	B3GAT1	CASD1	SSTR4	SCN4B	RGS11	KLHL22	YDJC	CALML3	TMEM40	FST	TACR3	CISH	SLITRK3	FBN2	RETN	OTUD3	NOS1AP	GALT	PCSK5	ZFP92	GPR153	TIAM2	CWH43	DCLK2	B4GALT2	NAT14	KCNH4																																																																																																																																																																																																																																																																																																																																																																																																																																																																																																																																																																																																																																																																																																																																																																																																																																																																																																																																																																																																																																																																																																																																																																																																																																																																																																																																																																																																																																																																																																																																																																																																																																																																																																																																																																																																																																																																																																																																																																																																																																																																																																																																																																																																																																																																																																																																																																																																																																																																																																																																																																																																																																																																																																																																																																																																																																																																																																																																																																																																																																																																																																																																																																																																																																																																																																																																																																																																																																																																																																																																																																																																																																																																																																																																																																																																																																																																																																																																																																																																																																																																																																																																																																																																																																																																																																																																																																																																																																																																																																																																																																																																																																																																																																																																																																																																																																																																																																																																																																																																																																																																																																																																																																																																																																																																																																																																																																																																																																																																																																																																																																																																																																																																																																																																																																																																																																																																																																																																																																																																																																																																																																																																																																																																																																																																																																																																																																																																																																																																																																																																																																																																																																																																																																																																																																																																																																																																																																																																																																																																																																																																																																																																																																																																																																																																																																																																																																																																																																																																																																																																																																																																																																																																																																																																																																																																																																																																																																																																																																																																																																																																																																																																																																																																																																																																																																																																																																																																																																																																																																																																																																																																																																																																																																																																																																																																																																																																																																																																																																																																																																																																																																																																																																																																																																																																																																																																																																																																																																																																																																																																																																																																																																																																																																																																																																																																																																																																																																																																																																																																																																																																																																																																																																																																																																																																																																																																																																																																																																																																																																																																																																																																																																																																																																																																																																																																																																																																																																																																																																																																																																																																																																																																																																																																																																																																																																																																																																																																																																																																																																																																																																																																																																																																																																																																																																																																																																																																																																																																																																																																																																																																																																																																																																																																																																																																																																																																																																																																																																																																																																																																																																																																																																																																																																																																																																																																																																																																																																																																																																																																																																																																																																																																																																																																																																																																																																																																																																																																																																																																																																																																																																																																																																																																																																																																																																																																																																																																																																																																																																																																																																																																																																																																																																																																																																																																																																																																																																																																																																																																																																																																																																																																																																																																																																																																																																																																																																																																																																																																																																																																																																																																																																																																																																																																																																																																																																																																																																																																																																																																																																																																																																																																																																																																																																																																																																																																																																																																			
HUMAN_NEURONS_TRANSCRIPTOMICS	ZHOU_2020_6	RANKED		XIST	GOLGA8B	KDM5D	USP9Y	BCYRN1	DDX3Y	FO538757.2	MAST1	TTTY15	C1ORF132	GRIN1	MALAT1	UTY	OTUD3	HP1BP3	NPIPA5	NPIPA1	PREPL	ZNF441	NPTX2	ACAP3	PDIA2	TNFRSF25	AUP1	SLC25A39	PAFAH1B1	ALDOA	KNOP1	MRPL41	CEP57	DTX3	INPP1	GNG3	SLC38A2	COL6A1	NLGN4Y	RALYL	KCNT1	RPL32	SPTBN4	TUBGCP6	NDFIP1	SFPQ	LINC00657	PKD1	HSD17B12	RPL37A	PFKP	PTPN1	SRSF7	RPS24	RTN4	SLC5A3	GAPDH	ADAR	MT-ND2	TSIX	PGK1	C9ORF142	REEP2	TSPYL1	AC138969.4	SNRPA1	HSPA6	ZIM2	SNAP25	SYN1	ANKRD36	RTN1	ATP6V1A	ZNF540	PJA2	TRAF6	SARAF	RP11-161M6.2	SH3GL2	RPL34	H3F3B	MAPK11	ACTG1	ULK3	KIFC2	RPS4Y1	ATP6V1B2	MAP1B	SCN3A	MTF2	NEDD4L	EWSR1	KANSL1	SPIDR	RBSN	TUBB4A	RPL31	GPC1	HNRNPM	RNPC3	TUBA4A	RPL37	CRELD1	ATP1A3	FLOT1	LYRM9	ARHGAP32	CFL1	CYLD	SEPT5	RGS4	TTC8	CHCHD2	RGS11	ZSWIM8	TTTY14	STMN4	RPLP1	PEX1	RPS28	RNF187	GDA	KRR1	RANBP1	BOD1L1	OSGEP	PLPPR4	VDAC3	CLSTN3	FXYD1	JPH4	PAAF1	NECAP1	SLC30A9	NMNAT2	SLC17A7	ARPP19	KAT2A	PPME1	HPCA	KLC1	ZMYM3	ACADVL	BAZ1B	RTF1	DIP2B	LINC-PINT	RAB3A	CES4A	ARAP3	NOVA1	LINC00599	ATP13A3	SLC6A17	CRY2	FN3K	ZNF436-AS1	PRDX2	U2SURP	DNPH1	WBP2	RPL26	CKMT1B	ARHGEF4	RPL6	CHD5	UBQLN1	GAS7	HDAC10	ATRNL1	NONO	PCSK1N	ATP6V0D1	FBXO21	POLE	CIRBP	MRPS25	HGSNAT	SCML1	TERF2IP	FSD1	VPS13C	LINC00632	FOSB	RAB24	PLXNC1	CDK19	AP2B1	CLCN7	YARS	USP14	G3BP2	ASAH1	UQCRB	IARS	PSMD2	KCNQ3	SECISBP2L	RAC1	MYO5C	KIAA1107	NR3C1	SERINC3	WBP11	ATP5I	SRSF6	PEG10	STMN1	GRIN2A	IQCA1	HNRNPH1	RPS8	PNMAL2	NIPAL2	CDK17	MAGI2	PIP5K1A	ARF3	M6PR	RAD23A	KCNJ6	TSC22D1	COPS2	RNF11	CADPS	CPD	ZDHHC11B	PKM	SLC2A3	DPP7	PRDM2	RIOK3	APLP1	ESF1	PSMA7	RGS7	CUL5	PMS1	PPP2R1A	COX7A2L	ENO1	FAM118A	SLITRK5	STRADB	PTPN14	LMO3	HSPA14	GOLT1B	RAB1A	CYB561	RPL24	CCDC47	PLEKHB2	PGAM1	KTN1	RHOA	DNM3	SYT11	OSBPL8	RLF	RHBDL1	COL16A1	HNRNPA0	TTC19	PEBP1	VAPA	ATP6V1F	UBE2K	PDE4D	CPT1C	SCN2A	KCNIP4-IT1	USP53	GHITM	VPS35	AP1S1	FOXG1	CDC42BPB	PAK1	EHD3	NRGN	DDX42	PLK2	GRB2	LINC00461	ANKRD49	POLR3A	ERLEC1	LMBRD2	PRKCSH	VCPIP1	UBE3A	CCAR1	PDLIM7	GPR158	PRRT1	PTK2B	KLF10	PHF7	RNF165	GTF3C1	AVL9	UHMK1	SNTB2	MARCH6	ATP6V1G1	UPF3A	FGFR1OP2	TFDP2	NUP50	LY6E	LDHA	RPL12	CLSTN1	TOX4	LPIN1	RP11-384F7.2	ARID4B	LPCAT4	ATCAY	RPL15	KAT7	MRPL55	SERP1	APP	MED10	SPINT2	NDUFA4	KIF1B	NUDT4	RPLP2	NRN1	TRIM44	GAPVD1	PABPN1	ATP2A2	ATOX1	HNRNPU-AS1	RNF149	AP000769.1	NCOR1	PLP1	TGOLN2	RAPGEFL1	RPL8	CDK16	STK36	EIF1B	PGRMC1	PA2G4	MAP6	KIAA0930	HS2ST1	GPRASP1	CCDC82	SH3BGRL2	RHPN1	AC058791.1	CDK10	CLASRP	B4GALNT4	CNTNAP1	RPL3	PTPN5	SART3	ATP6AP1	MCFD2	VDAC1	NAPB	MLXIPL	FCHSD1	PRMT8	RP5-1187M17.10	WASL	NNAT	C16ORF58	ERC1	UBR3	MFN1	ACAA1	PDZD4	RLIM	PLEC	THRA	XRCC5	RHEB	CAMSAP2	ZNF184	RBFOX3	RPS25	HSPA4	SUPT16H	ICE1	PDCD5	FAM92A1	CWC25	NSUN2	SLC25A4	UNC79	ORC6	HSPA8	USP9X	CD200	SEL1L	DDX19A	WIPI2	REPS1	TUBB	ANKRD13C	NEFL	ATP6V0C	AFF4	TMEM59L	TXNL1	HIGD1A	PNRC1	TSC22D2	GRSF1	UBE2G2	KCNS2	NCALD	APLP2	RPS27	CLTC	ATP5G2	NACA	ZKSCAN1	TMEM246	SMG7	EIF3F	TOMM70A	SLU7	MDH1	TBRG1	RHOB	C11ORF31	PPP1R2	SYN2	PCDH11Y	HNRNPK	HK1	CCND2	YWHAG	SETD5	AGAP2	DGCR5	SRRM3	MOAP1	RABL2B	YWHAH	SESTD1	THAP9-AS1	CLASP1	ST6GAL2	RBM3	MARS	NOP58	CPSF6	TMF1	TMEM178A	RPL18A	SLC38A1	DLGAP1-AS4	ANAPC16	SARS	BRK1	ASAP1	FLYWCH1	TOLLIP	FGF14	BAG4	KDELR1	PCF11	RAB14	SPRYD3	TMEM165	LTBP3	ATP6V1C1	OTUD6B-AS1	SPOCK1	MAPRE3	ELL2	KHDRBS1	FGF17	RPS18	BEX2	MTCH1	CDC123	EEF1D	NPM1	IKBKAP	RB1CC1	FAM73A	SKP1	ACTL6B	JUN	ODF2L	KIF3C	SH3YL1	PCSK1	PNPLA6	DNAJC6	PHYHIP	KDM5C	IFNGR1	RPL14	PHTF2	COPA	STX1B	PRKCG	WSB1	ATP1B3	BAIAP3	PRKAR1A	POLR2J3	VAMP4	C11ORF58	GNB1	DDHD2	CCDC84	TPR	PANK3	PURA	FAHD2B	SEC62	CNBP	TTN-AS1	NSF	TTC39C	C16ORF13	ATAD2	FAHD2A	KRIT1	PTGES2	UNC5A	FRMPD4	IPO7	TMEM168	MCCC2	FBXO11	C3ORF38	ADRBK2	TMX4	ATP6V0E2	FXR1	LUC7L3	ZFAND1	SBF2	AFF3	GNPTAB	GTF2H2	CYP4X1	ACADSB	PPP1R3E	ITM2C	EDEM3	HINT1	MTR	UCHL5	GLG1	CNPY2	ZDBF2	ZFY	RPL11	GABARAPL1	LRRTM2	CHGB	FAU	DPP8	SCAI	PAK3	SLC25A6	FBXW2	KPNA6	RING1	CISD1	FAM199X	CCDC85B	LMBR1	VOPP1	SLC30A3	AP1G2	RNF41	SH3GLB2	SMARCD3	OTUD4	CEP95	ASB8	VWA5B2	HGS	EID2B	RALGDS	MED6	CORO6	GABRG2	ACOT7	RASGRF1	USP11	PTMS	RPS14	NAPA	SGSM3	SCN2B	AP2M1	CREB5	GPBP1	HIVEP2	YWHAQ	DCAF5	ATP5A1	IFT122	PPP1R15A	SBDS	WDR6	LMTK2	RPS15	JAK1	TBCD	RGS7BP	B4GAT1	CCT6A	LRRC8B	RBBP6	CD99L2	HSPA13	RIMS2	PURB	NRSN2	USP22	LARP4B	CRBN	RBBP5	AGO4	ZC3H6	HACE1	RPL22	MIA3	POLK	C16ORF52	GGT7	ARMCX3	CNTNAP2	TIAL1	CXADR	YY1	KCNK1	YWHAZ	KLF9	KIF3B	LRRC58	CDKN1A	LRRC4C	COPS7A	HDLBP	MAT2A	RAB6A	TNKS2	TMEM14A	RFXAP	FAM173A	TLK1	FEZ1	HERC2	MRAS	DYX1C1	COX5A	CTNND2	COX6B1	HPCAL4	EDF1	YWHAE	GOLGA4	TP53BP1	DCLK1	PDE2A	SCAMP1	FHL1	SLC6A15	RPL5	CLPX	FKBP3	ZNF333	ANKLE2	RSRC2	ZSWIM6	ARL6IP1	CCNH	ATXN10	ATP6V1E1	HMGN1	PLCL1	SERINC1	RPL28	VAPB	EPG5	RNF111	RPS23	NDFIP2	PTPN18	GRAMD1B	ASXL1	PACSIN1	CNOT6L	COPS6	GNPTG	KLHL42	PAFAH1B2	H2AFY	TMEM128	GGNBP2	MARK1	CLIP4	SNX1	CDK12	ARIH2	PPP2CB	SLC23A2	ALCAM	AC011043.1	HLF	HSP90AB1	CHCHD10	OXA1L	RPL36	ZFAND5	ZC3H11A	KDM5B	UFL1	AGAP1	ADAM9	CAPRIN1	GOT1	FXYD6	ITGAV	HECTD1	BSDC1	NRXN3	PTPRN2	PIGZ	STAT3	CUL4B	ATP6V1G2	ICA1	PSMD5	CNDP2	RPL19	ZMYM5	TRMT1	PRKAA2	NAP1L4	TOP1	PROSC	DMTF1	KCNAB2	TMBIM6	SPCS3	H2AFZ	TACC1	RAB11A	ZNF83	MAPK9	ZCCHC17	GNL1	ATP6V1D	UBE2D3	RNF145	EGR4	STAT4	MOK	RPL23A	SLIT1	KLHDC10	GABPB1-AS1	TXLNG	NCKAP1	BZRAP1	PSMD12	EIF1AX	CALCOCO1	NALCN	ZMYND11	RPL13	ERICH3	NAA50	AP5M1	SAT2	UBE2E2	ABR	ZHX1	RC3H1	SUMO2	CLK1	ZFYVE9	ARNTL	RAB5B	TPD52	NRG3	TMEM131	CSDE1	GABARAPL2	ATF4	ATG2B	TSPYL4	ZMAT3	AKAP6	EAPP	RPS19	PIK3C2A	C4ORF3	GPRASP2	PIK3CB	TRMU	AGO3	PDP1	SCARB2	TRPC4AP	BCL7A	CLDND1	TMEM41B	CMC2	ZNF483	UBR2	MORF4L2	ARPC2	THEM4	ROGDI	NDUFA5	RAB3GAP1	GRIPAP1	KIAA0232	NOVA2	SEMA4F	OSBPL6	ATP6AP2	FBXO9	ACTR1B	PPIP5K1	AHR	PGM2L1	ENSA	TRAPPC6B	YPEL3	SMAP2	COX11	RPL7L1	TMEM130	NCOA1	ANXA7	HCFC1R1	PNN	TGFBR3L	PABPC1	RP11-701H24.9	DDB1	U2AF2	SETD7	RPL35	DAZAP2	DPYSL2	AP2S1	HOOK1	POU2F1	CLCN4	NUP58	POLR2B	EMC1	ATP6V0A1	PRMT7	SNAP91	STOX2	KDM5A	LUC7L	VAMP2	JUNB	HTR2A	FBXO44	NHLRC3	RPS7	ATP5B	ZFR2	ASH1L	DPH7	UBE2I	RP3-525N10.2	TMEM161B	SYNDIG1	ADAM10	MLLT6	DIRAS1	YPEL2	SREBF2	RP11-382A20.3	TRIP12	HUNK	C1ORF123	HUWE1	NDRG3	PCBP1	EIF1	SIN3B	DEF8	OSBPL1A	EXOSC10	HIPK2	SLC7A14	RGP1	ATL2	TSPAN5	DDX17	MKLN1	EXOC6	RNF114	SHANK2	USP2	CAND1	DHX36	NME4	ZNF24	PFN2	RPS3A	SUPV3L1	ICAM5	PRPF4B	CFAP36	IFT172	CAMK2N1	PCBP4	GRIA4	ATRN	TPT1	RICTOR	ERH	FMN2	CREG1	CACNA1C	DDX39B	TMEM248	MYL12B	POGK	ATM	TTBK2	FNBP4	PDHX	SLC33A1	PSMB2	DYNC2LI1	PIANP	RHBDD2	EIF3A	HS6ST1	C16ORF45	TMEM245	EEF2	BLOC1S6	MBD4	SYNJ1	SPPL2B	C15ORF40	RPL18	LANCL1	PNMA3	CDK9	TSC1	BACE1	MPP6	HLA-B	RABGAP1L	DDI2	GDAP1L1	GLRB	TUBB4B	CIAO1	SON	WDR47	WDR33	ATPAF1	AHCYL1	ATP9A	MLIP	ZNF25	PRKAR1B	SF1	PPP2R2A	TMEM145	NCKIPSD	MYO9A	PTPRD	FTH1	SEC63	PCMT1	MOV10L1	FOXO3	ITFG1	KIAA1211L	CRTAP	TNK2	RNF34	B3GAT1	HM13	ZBTB38	UBE2V1	GCA	STAT1	TRIM37	ARCN1	STMN3	CPLX1	OGFRL1	ATXN3	ISCU	RBM28	APC	ZNF555	OXSR1	WAC-AS1	HYDIN	CSNK1D	PISD	APPBP2	MAPK1	SRRM1	MAN2C1	EXOC7	NAA10	TOP3A	PSMD13	RNF170	PTGES3	BIN1	PRKCI	DDX3X	TMEM57	TMEM59	MYO5A	ARF1	CMAS	FRY	NCL	DSTN	PLD3	FAM162A	CBX3	PTDSS1	NGRN	SPEN	NSD1	RIF1	PARP1	OTUB1	ADAM23	DYNC1I2	XPO1	EIF4B	PDE1A	TUSC2	CHD6	TNXB	CALM3	FNBP1	CLTA	PDDC1	CBX5	SNX27	YWHAB	MEST	AKAP12	GPS2	CLPTM1	RPS5	TIPRL	ANAPC10	EPT1	CUL1	C19ORF60	CAPZB	SAP18	PRELID1	PPA1	GDAP1	HNRNPR	ANP32A	CDIP1	TNIK	PPP6R2	RCOR3	VCL	DDX6	RAB4A	GPX4	BTRC	ILK	SLC20A1	YY1AP1	PITPNB	SLMAP	CEBPZ	CRMP1	KIAA0368	B4GALNT1	PPP6C	SLC11A2	C12ORF76	NRBP2	MDH2	RAB6B	AEBP2	CACYBP	PHF14	CALM1	TECPR2	GK	MAPK1IP1L	NUMBL	SMAD1	IVD	TM7SF3	ETFDH	CYHR1	SUDS3	OPTN	TCF7L2	MKRN1	MGST3	RTN3	INTU	SNCA	COBL	SORT1	NCEH1	TOMM7	DMXL1	R3HDM1	TAOK3	FTX	HEXB	SLC25A3	NUMA1	CAP2	DYNC2H1	SCYL1	APBB1	OXCT1	ZNF451	ZFC3H1	NAA30	PKN2	PRRT2	AP2A2	PRPF19	NLGN4X	EHMT2	PTP4A1	PPM1H	PSMA3-AS1	PEX26	IDH3A	SERP2	RNF150	ZNF692	HMGXB3	SLC7A5	STRADA	CCP110	SYT5	CEP170	SPIN1	NDUFS1	ASNS	ARHGEF17	PPP4R2	SUPT20H	PCMTD1	MIF	CBWD1	KLHDC1	ACACA	ISCA1	FRRS1L	B3GALNT1	SEC31A	ASPH	TM2D1	COA5	BDP1	FASTK	PLXNA1	CHRM1	ARIH1	PHAX	AP1M1	FYN	SQSTM1	NSG1	GABRB1	QRICH1	PTCD3	NDUFS5	MFSD4	UBA52	JOSD1	ZNF286A	COG1	PHF1	PAPOLA	PRPSAP2	LRRTM3	CPEB1	PDK2	TSC2	EIF2AK1	PCNXL2	MAGED1	DYNLRB1	ACSL3	GABRA4	MAP9	SCRN1	RGPD8	LUC7L2	EPC1	XRN1	NTRK2	CPNE1	SYNM	DNAJC7	EIF4H	NMRAL1	BAALC	TUBB2A	PTPN11	TSPAN13	CTSD	ARL6IP4	AQR	WAC	TBC1D9	TTC21B	RPH3A	GATAD2B	SLITRK4	AAMP	SLF1	AGO1	ULK2	HSPA9	ZZEF1	TMEM183A	C2CD2L	RFNG	CCDC6	KLHDC2	TUBGCP3	RPS4X	KRAS	SFI1	NLGN2	ZNF720	SORCS3	ABTB1	ACOX1	STX12	NSFL1C	CCNC	SLC30A7	SYT13	ZNF267	ATF2	PPP1R1B	CEP350	HOOK3	UBC	AGFG1	AMPD2	TENM4	SMARCC2	FBXO32	MAGI1	MMP17	COPS8	ICA1L	MTMR6	HSF4	TNKS	NPEPPS	PNKD	HS3ST2	CRTC1	OTUD7A	TMED10	CHPF	AKAP8L	UQCRC2	TMEM106B	SMARCA5	PIGL	MAPT	SMARCA2	GADD45B	UGCG	RAPGEF2	CREBZF	TPT1-AS1	PTOV1	MIR99AHG	DCP2	NLK	NIPSNAP3B	ABCC8	TRANK1	NEIL1	ACTR1A	RPS3	GLT8D1	RPS21	TRAPPC1	NUP133	PDE4A	MICAL1	PPP2CA	SFSWAP	KIFAP3	RQCD1	ASNSD1	SEMA4C	SULT1A1	CHD2	FMN1	DNAJC18	NRBP1	SSU72	HAGH	UBA2	ZBTB16	RBM8A	EFNB3	CTIF	VHL	TMEM38A	ZNF84	PRKDC	HACD3	GLOD4	SUPT5H	HSP90B1	CCSER2	FAM219A	HSPD1	NAPG	RTCA	CAPN7	PEAK1	LDB2	ARFGAP2	WASF1	SLC25A46	AZIN1	PRRG3	WDR82	SYT4	RSBN1	SIK2	SEC23IP	PCSK2	ADNP2	ZNF706	SAFB2	MLH3	USP13	PPDPF	PCBP2	NAP1L2	TSR2	UBR5	UBE2N	NR1D1	PSAP	MRFAP1	EIF3K	NGFRAP1	NAP1L5	NEDD8	ANGEL2	UBA6	GPATCH2	PTPRA	GMCL1	GRINA	RP11-159D12.2	NR1D2	PABPC4	PPP4R3B	TMEM260	NSMAF	MXI1	SBNO1	PRKAR2B	RIMKLB	COX6A1	PIAS1	RUSC1	MYO6	PCYOX1L	WDR37	TMA7	R3HDM2	ZYX	ZBTB43	TMEM55B	EXTL3	LONRF2	USP15	VCP	ADAM22	IST1	MAP2K1	N4BP2L1	MDN1	FARSB	RANGAP1	EGR3	RDH13	EIF2S3	COX7C	MRPS27	HTT	LAMP1	KCNQ2	DNM1L	PLEKHA6	PODXL2	CPNE8	CC2D1A	DUT	CNOT4	ZNF382	PAK7	PTPN3	ABCD4	KIAA1549L	RARS	SFXN3	DYNLL1	HYOU1	CCNL1	TOMM20	COMMD7	RAP1GDS1	FAM131B	USP31	CDS2	NAP1L3	COPB2	SRSF4	PPP1R12B	MORF4L1	SEPW1	C16ORF72	HIPK1	CHMP4B	IDH2	THUMPD1	SRSF5	SLC6A7	LPIN2	KIAA0141	SH3GLB1	REL	MTA3	SRI	BICD1	AP3S1	FBXO34	GBF1	NOXA1	SPCS1	RPS27A	KLHL28	URGCP	UBP1	FBXO3	CUL9	PNMA1	ZRANB1	RERE	ABCC5	FEZ2	WDFY1	ZFYVE27	ZNF37A	KIAA1524	DMTN	WDR41	SERBP1	QTRT1	TRIM23	SPCS2	RYK	CCDC171	RCN2	IQSEC1	DDX46	DCTN2	RPRD2	CLVS2	WASH1	NDUFS7	TMX3	TMEM30A	ARMCX4	ARHGAP35	DBN1	ARHGAP26	GLP2R	SSR1	HELZ	EIF5	PARP2	DYNC1I1	SOHLH1	VPS4A	SLK	EPS15L1	CAP1	GSPT1	ACAP2	FBXW11	FAM213A	SEPT2	TAPBP	FBXL2	DLG2	RPL41	MAX	MARCKS	SETX	HDAC6	PSMA6	EFR3A	BEX4	RFK	RP11-14N7.2	KBTBD11	FBN1	TMEM184B	ATP5J	SRP72	NDUFB8	PSMD3	MAPK6	GUCY1B3	SCAMP5	BRD4	LY86-AS1	CABIN1	FKBP15	EHBP1	ZMIZ1	UPP1	ERO1A	TMOD1	PAXIP1-AS1	LRP2BP	NPTXR	KIAA0319L	CPE	HES4	REEP5	RPS26	SIN3A	FEM1B	MTX3	REPS2	THOP1	FOSL2	SORL1	POGZ	SLC25A36	SPPL3	RPS16	OBSL1	TMED8	CBFA2T2	MBNL1	PSD	KLHDC3	TMED4	NEMF	CCNT1	PGP	TPI1	C21ORF59	SNX10	HMGCL	EIF2AK2	PRPF8	LRIF1	DGKH	CEP290	PCNP	NAA16	THRAP3	CCSAP	FASN	ITCH	ARHGDIG	KIAA2026	RPS6	TRAM1	MFSD8	RPL17	ACSL4	TCEAL3	CHM	NPM2	NRIP1	RPL4	SMAD5	GOSR1	RAB11B	GIT2	DDX51	ZNF302	VPS8	PPP1R9A	FAM171B	SRP14	GOLGA8A	NUDT21	SCAP	ZNF331	MT-ATP8	PPP2R5E	AKT3	APOL2	ALDH3A2	ABI2	SEPT11	ENTPD4	VPS28	SYT14	MSL1	TNPO2	INPP4A	PNPLA8	GOLGB1	COX19	CASC4	SSBP2	DHDDS	VPS4B	CD164	DNAJC10	CTSB	APPL1	NUDCD3	CNTN1	SLC25A12	FSCN1	IPO11	ITSN1	SCOC	MRPS5	PPP2R2B	GNPDA2	RIC3	TSPYL5	SDAD1	HPRT1	ENDOD1	CYCS	ARL16	AP3D1	AC004540.5	GNB2L1	ACADM	FAM53C	CELF1	LINC00969	SPG7	ANKRD12	ORAOV1	TTC37	FAM217B	TCEAL6	GCNT4	LONRF1	ELAVL3	ZFP90	GSTA4	KLHL24	HNRNPC	VPS26B	ZCCHC14	ERO1B	VPS9D1	SAR1A	NAT8L	TMEM41A	FAM193B	SLC2A13	AKAP11	COL26A1	ADSS	MTOR	ATG4B	C1ORF115	AGPAT4	NASP	MYH10	AP2A1	FBXL20	DIP2C	JAK2	UBQLN2	KCNJ9	SRFBP1	ZNF738	CLIP1	DAGLB	SGTB	FAM8A1	JAKMIP1	IGIP	EBLN3	PSMB4	SERTAD2	AMPH	EXTL1	PRNP	NUP153	RAD23B	MYSM1	EYA3	TRAP1	SRSF10	UBN2	FLVCR1	CKAP5	IL6ST	USP4	SRPRA	VEGFA	CDK5R1	SMIM10L2A	CTTN	RAB11FIP4	CAMK1D	RIMS3	AKAP9	ARHGEF3	MBTPS1	FOXK1	POLR2A	TAX1BP1	DOCK3	LNX1	ZNF714	ACTN4	PDCD6IP	CNRIP1	TET3	C12ORF65	TCEAL2	SUGT1	CCNI	SLC9A6	APBA2	LRRFIP2	IGSF9B	CDC42	RFC1	EXOG	CENPT	MFSD1	KCNQ5	MGRN1	CSNK1G3	C1ORF216	GPR155	RPL13A	UGGT2	SLC12A2	FAM153C	ATP6V0B	THUMPD3-AS1	CAPNS1	UBE2H	FAM134A	USP7	HOOK2	PITHD1	ATP5D	ANXA6	UCHL1	REEP1	AK5	MCHR2	BNIP3	CEP68	HNRNPU	PPM1A	ATXN7L3B	RAPGEF6	MKNK1	PRKCE	TMEM192	CREBBP	GUK1	OPCML	CDKL5	RPL29	MGEA5	HSDL1	SNX9	EPM2AIP1	RALGPS1	TPPP	RAB3GAP2	FRMD4A	CHD8	CTTNBP2NL	ZNF91	SOD2	CDC25B	KIAA0907	POLR1A	BCLAF1	TMEM18	RABEP1	PUM1	SV2B	ILF3	SRP9	CD46	DSEL	KIAA0895L	SDHA	RPL35A	MEF2D	CPNE3	SNTG1	UBE2E3	API5	RP11-981G7.6	AHCTF1	SSRP1	JMY	MAPKBP1	COX15	CCBL2	AHSA2	UBR1	RAB2A	ZNF644	UBB	PRRC2B	TSC22D3	SCN3B	CACNB3	GSDMB	MAP1S	TMEM160	CALU	EFTUD2	MAP1LC3B	SLC20A2	ZFYVE21	MGAT5	DENND4A	PNMAL1	MINK1	SEC16A	CCDC14	MRTO4	DIS3	ZER1	RPL10	GOPC	RAB18	NAV3	FBXO4	SCAF11	PCMTD2	PAK2	GPR137C	SUPT6H	KIAA2022	TKT	PYGB	STAC2	KDM4A	SLC35F3	STRAP	WDFY3	PSMD5-AS1	MCPH1	ARFGEF2	VPS13D	HEXA	PSMD11	EIF4G2	FBF1	RPS2	ELAVL1	ADGRL3	AFF1	EIF4G3	TCP1	COX8A	HNRNPA1	RAB3B	ZNF532	SRSF8	CAPZA1	SMU1	PEA15	FAM13B	NOC2L	ANKRD17	DNAJC5	GNAO1	KCTD7	SMARCA1	SLC25A29	CCDC59	MTDH	UGGT1	MAP3K13	PARP6	NCOA2	PPIG	KDM2A	WRB	ABCB9	XKR4	COQ4	TUBA1A	MT3	GMPS	PRR13	KHDRBS2	MED21	FMNL2	CBLN2	GRASP	SCCPDH	ARID1A	TRIT1	STRIP1	NUTM2B-AS1	PHC3	CHST1	AARS	MAP2K4	LPGAT1	ATG4D	PIKFYVE	BTF3	ETNK1	ACP1	KDM3B	ECE1	ATG13	CDK14	CTBP1	LIFR-AS1	KIZ	DCAF11	RAB7A	ASPHD1	NUFIP2	NPDC1	TUG1	CERS6	TMEM151A	CSPP1	SSR3	PRDX5	LCOR	PPP1CB	NFX1	EVI5	NOS1AP	NDUFA10	RSBN1L	PDPK1	LEPROT	TRIM33	GFPT2	VPS39	GDI2	ARMC1	DCAF6	TM9SF2	RPL7A	LIMCH1	FAM98B	ATL1	ADD1	IPO9	CNIH1	TMEM231	ITSN2	FAM208A	UBAP2L	SPECC1	GLYR1	PACS1	XXBAC-BPGBPG55C20.2	EPHB6	AC007246.3	MATR3.1	KLHL17	XRCC6	ACTR10	C18ORF25	FAM153A	PKP4	AP3B2	FBXO22	MUM1	USP32	KIDINS220	RPL7	ZNF791	CCDC28A	ELMO1	FAM172A	SYBU	N4BP1	DLG3	AGGF1	RALGAPB	CDK5RAP3	MIB2	SH2D5	SNX32	FAM49A	CIZ1	THYN1	UGP2	NOP56	MAPKAPK5	TSPAN3	ADIPOR1	MLLT3	ATF3	KPNA3	KLHL3	CIR1	MFSD6	ATP5G3	GRIA3	NDUFV1	SLBP	ANKH	AIG1	PPM1L	ZNF428	PEX3	SYTL2	ZNF207	PPM1B	SNRNP200	CANX	ATP8A2	SNCB	RNASEK	GPATCH8	TECPR1	SMARCA4	RUNDC3B	TMEM33	TUBB3	ANKRD33B	TULP4	TCEA1	HMGB1	GOT2	THOC2	RP11-242D8.1	CYB5B	SCMH1	S100PBP	MDGA2	ZNF770	BNIP3L	WNK2	IREB2	RUNDC1	CTDSPL2	STX1A	DCTN5	COA1	COPE	TRA2A	CUX1	KIAA1429	SLC39A6	PPP2R5B	ARHGAP5	ZNF449	DIRAS2	MTERF4	EXOC1	SECISBP2	ORC4	VPS52	SPAG16	CHD3	NME3	KCTD13	ELP2	POLR3F	FAM49B	SV2A	MAN2A1	DGKI	DHPS	TMOD2	CACNA1B	CUL2	MAP1A	HMGCS1	COX7B	ARL14EP	SLC7A6	MCF2L2	DCAF10	COPS4	CPNE6	TTF1	USP38	CDKL2	C8ORF46	GMFB	LAGE3	UQCRH	TYRO3	WDR19	MBNL2	QSER1	DZIP1	ZMYM4	RBM48	CASD1	ETV3	MBOAT7	CSNK1E	ZC3H15	USF2	SMARCC1	RAB21	ZNF841	C20ORF194	BRINP1	ACTR2	OSBP	ARFGEF3	GSK3B	STAU1	ZNF248	LCMT1	TAF7	SEC24C	CYB5R3	PRPF39	SVOP	CNP	KIF2A	NEURL1	SRSF3	FUBP3	CEP192	NDUFA13	C5ORF42	FAM168B	SDF4	WNK1	JAKMIP2	AASDHPPT	CTC-444N24.11	CHID1	BLCAP	CUL4A	NR2F1	RPE	C14ORF2	UNC5D	ABCA2	MYL6	INA	AGBL4	MON2	ZNF281	TMEM43	IFFO1	TLN2	SMG6	CA11	CIAPIN1	CLTB	NAA20	PRDX6	FAM131A	WHSC1	GTDC1	KATNBL1	DDOST	PHTF1	CLUAP1	RNF10	PTBP3	PSMF1	OGDHL	NEUROD2	ZKSCAN8	PDS5B	ITPR1	PNMA2	RNF141	GCLM	MAL2	FAT3	SNAPC3	RBFOX2	KAT6B	UBE4A	SLC35B4	COX4I1	CAMKK2	AP1G1	NEBL	MED15	CRLS1	NDST1	NSUN6	BCAP31	USP47	RASA2	ACD	CCDC12	COG6	VIPR1	STARD7	SMIM7	COQ9	USP24	TSEN54	DUS1L	YTHDF2	EPS15	WIPF3	IFNAR1	CLDN12	CCDC88A	PCID2	ZMYM6	LSM11	RP11-617F23.1	NAV2	TAF11	RPL9	ZYG11B	OPN3	C2ORF72	CHD9	TPM1	SNX5	SCG2	TCERG1	ZNF326	TBC1D5	LARP1	FOXJ3	SNX3	RABGGTB	ARAP2	NR2C1	NEFM	POM121C	MED28	MAPK14	ERI3	RPL30	SRPK2	LGALS8	RP1-206D15.6	TJP1	PMPCB	PKIA	ROCK2	SACS	GABARAP	KIN	PDE10A	ULK1	DTWD1	MROH1	DLG4	MAP3K2	ZNF721	SDHC	NAA35	SENP6	TNFAIP1	SDCCAG8	AP4S1	SYNGR3	AKIRIN2	NBN	UBAP1L	HSPB11	DCAF7	RALGAPA1	NRIP3	ZNF160	MAGED2	FBXO42	HNRNPUL1	C19ORF66	CMTM4	ARPC3	SAMD12	HECW1	TMSB4X	TIMP1	UBR7	RIC1	VTI1B	OCIAD1	DDX41	FAAH	SPOP	NOL9	CSTB	YIF1B	TAOK1	VPS45	C14ORF132	NDUFB5	FRYL	PHYHIPL	LRRC4B	CDC27	NIPBL	GLUD1	GTF2H4	ANKZF1	ZNF655	ABHD2	TUB	CYFIP2	FAM174A	ELMSAN1	CCDC57	GNS	RXRB	NISCH	ZSCAN18	MT-ND3	NQO2	GTF2A1	TRRAP	SRP54	MLXIP	STX16	EEF1B2	ABCC10	TMEM175	CAPRIN2	EXOC4	GBAS	YAF2	STAT2	RPS17	ADCY1	PACS2	MLLT10	ADCY3	CACUL1	NAA25	COX6C	ZBTB18	IBTK	SSX2IP	ARL2	PARP8	KIF1BP	UHRF1BP1L	FGFR1OP	APMAP	XIAP	SOD1	STX3	MICU3	FAM169A	MLEC	ZFYVE28	FAM168A	USP10	KCNB1	KIF5A	ACIN1	ERCC6L2	FAM219B	CDC40	ZNF75A	UTP6	MVD	ARID1B	FGF12	TMEM132B	DOPEY2	MAML1	DENND5B	SAMD8	ILF3-AS1	SEC61B	HECTD4	MLLT11	MPRIP	RHOT1	ARHGEF2	FAM66C	PTPDC1	MZF1	KCTD20	WDR13	RPL27	COL4A3BP	HNRNPD	LUZP1	RP11-138A9.1	HPS4	RPS6KC1	PDIA3	ARHGAP20	CPSF7	SSBP1	FADS3	GRM7	ARNT2	RPP14	SOCS7	RBM11	DMXL2	SYNGR1	UQCRFS1	CAMLG	RPLP0	TOP2B	DICER1	DMD	MNAT1	IRS2	STXBP5	GPR162	SEPT8	RUFY2	C6ORF62	SYT16	RUNDC3A	EDIL3	EMC3	ELAVL4	HERC3	MAP7D2	SETD2	RPL10A	ZNF445	DENR	ST13	LRRC37B	TAF15	HSD11B1L	SPAG9	PMM1	SNX13	XKR9	PHACTR4	MARK3	RUSC2	MGAT4A	RAD50	KDSR	SPARCL1	ALS2	SHANK3	TBC1D3L	ATXN2L	CBX1	CALCOCO2	HNRNPDL	XPC	CS	NARS	BRAP	TIMM23B	NDUFA1	KLHL2	PPP1R16B	PDCD6	STIM2	ZDHHC21	RBMX	NOLC1	RCAN2	BRD3	SHC3	NDUFB4	GSTK1	HSPA12A	UTP23	SPOCK2	CAMKK1	TSN	BX255923.3	DDA1	REV1	P4HB	NARF	C3ORF70	CYTH2	RPS13	ASTN1	CNOT7	TARDBP	MPG	LARP1B	DYM	PPT1	WDR48	CDKN1B	SNRNP40	TBC1D15	GARS	USP46	PIK3CA	DDHD1	IP6K1	MRPS21	PPP3CB	CLK4	BSCL2	TRA2B	SAFB	CSRNP3	DHX34	PIP4K2C	RBM33	FBXL4	PTDSS2	SOBP	RNF144A	C1ORF35	RAD21	IK	TUBGCP2	KPNB1	SRCIN1	MSRA	LDHB	PSMC6	DZIP3	ORMDL1	PGBD5	KLHL36	SIK3	ACTR3B	OGFR	MBTPS2	TAF6	IQCB1	POMP	SMARCAD1	PRMT3	HMG20A	FAM127B	ANKIB1	C11ORF73	NELFA	NDUFB6	MKL2	SLC30A5	RPL39	FNIP1	METTL10	OPRL1	ABCB8	SH2D3C	MGA	PPP1R3F	RP11-219A15.1	CCSER1	EIF2B5	EXOC5	ATG7	ALKBH5	LINC00672	ANO3	UPF1	FNDC3A	ILKAP	PDCD4	COQ6	ZFP37	GOLM1	BRWD3	KANSL3	SLC44A5	COX5B	BIRC6	HIF1A	DNAJC16	FTL	C9ORF16	ZC3H14	ZFAND2B	UBTF	PITRM1	TCEA2	ZNF100	ACOT11	VMP1	LYNX1	SETD1B	FIP1L1	LINC01252	SLC4A8	CHURC1	SHC2	CDC42BPA	RTCB	GPX1	SCAPER	EPN1	CEBPZOS	GRK4	SDCBP2	HKR1	ABHD13	CBLL1	ARMCX1	CHD4	YPEL5	GON4L	COPG1	ARFGEF1	PCYOX1	DISP2	NKAIN2	FGD5-AS1	BAG5	KSR2	INO80D	RUFY3	USP16	FAM50A	C12ORF29	MARCH7	PFN1	CCS	HBS1L	SET	RP11-1212A22.4	RPS12	HAUS6	TBC1D9B	SFXN5	PAM	KIF5C	CAPN1	SULT4A1	DPYSL4	RNF130	ZNF398	GPALPP1	OGFOD3	CENPC	SLC25A44	ECI2	ELAC2	KCNA4	UBE3C	POLR2E	CFAP97	DEK	NKRF	PRPF40A	EMD	ACO2	CMTR1	STT3B	TOPBP1	PHF3	SLC36A4	DLD	TMEM161B-AS1	PPP2R2C	CHTOP	WDR75	TRIM27	HMGXB4	C19ORF70	CSNK2B	MICU1	PPP1R37	BTG1	ZBTB21	TSPAN7	ATP6V0A2	C17ORF62	FAM19A5	H3F3A	GPM6B	RBM6	GALNT11	ELMOD1	NT5DC3	SCP2	RABAC1	CAPZA2	RPL38	TATDN3	NELL2	ACAT1	NDEL1	TBC1D24	VPS41	SKP2	NAP1L1	GLMN	SRP68	RFWD2	AGAP9	SYNCRIP	SATB2	NIFK	SDCBP	METAP2	MYRIP	NR2F1-AS1	CNKSR2	SMDT1	GRM2	MRPS31	PFKL	KCNJ3	MCOLN1	PHLPP2	FUBP1	DNAJB6	SMC6	CCNY	PSME2	EIF4G1	ALDH5A1	RSF1	SORBS1	TAF1C	SLC27A3	TCEAL1	DMAP1	SMIM14	CSNK2A1	NPIPB5	KIAA1191	WDR26	PTEN	EIF4E	FAXC	WIPF2	UBR4	LRPAP1	CAMKV	TSSC1	DDX18	JTB	CPNE5	KMT2C	COPS7B	CACNA1D	PHF24	AP001347.6	MTG1	DCAF8	RPS9	MANBA	LANCL2	IFT80	VMA21	NFATC2IP	PSMB5	S100A6	ATXN2	DNAL1	TM9SF3	TMEM50A	FRS2	CNTN3	CCDC24	KMT5B	ZDHHC6	PPP2R4	C5ORF45	UBXN7	ZNF136	SYNJ2BP	C1ORF52	RPS6KB1	HAGHL	ZNF395	PDHB	MARCH1	RP3-402G11.26	DCBLD2	TMEM106C	PPWD1	ANKRD36C	DOPEY1	PPHLN1	PIK3C3	RPS6KA5	COIL	ANKRD42	IL1RAP	CCNB1IP1	SPATA7	LBH	ZNF664	DAZAP1	SRSF9	ERRFI1	CLIP3	DENND6B	GCC2	PIGG	KAT6A	LINC01551	DARS	CNOT2	SYNPO2	SUGP2	ME2	TMEM14B	ENDOV	ACAD8	CCT2	PSMB1	ALDOC	WDR7	TUBA1B	TMEM67	ZNF736	SNRK	LNPEP	FAM184A	PAQR3	BAG6	HNRNPA3	EXOC6B	TM9SF4	UBE2D1	ABHD14B	NDUFV2	OAT	SF3B2	ZDHHC8	ATF6B	C1QTNF4	PGAP1	ZNF266	MDM2	NMT1	ATMIN	CDC5L	MORN4	MED13	SPIRE1	HEATR5B	CAMK2G	MAP3K7	UBE2V2	DNAJA2	SUPT7L	BPTF	TCEAL4	ZNF189	KLHL18	HLA-C	NFAT5	MTMR12	RAB40B	CTSA	TMEM167B	GOLGA1	JPX	RSL1D1	CBWD5	HMOX2	ZNF12	RORA	DCP1A	ATP5L	GIGYF1	GORASP2	TROVE2	TDG	ZNF138	TOPORS	ZNF460	MED24	IMMT	CPNE9	NUP98	PELP1	SELT	GAS6	ZMIZ2	MTPN	ISG20L2	COX14	INTS8	COX7A2	EIF3L	GTF2H3	SNAP47	ZPR1	CLOCK	YME1L1	KPNA4	USMG5	TERF1	IPO5	FCHO2	NUDC	PRKCA	MRPS26	SACM1L	NUAK1	WBSCR17	FAM120B	CEP104	BTBD10	BRD2	TMX2	ATP13A2	DHX15	MSH2	MTMR9	ERC2	ARHGDIA	CTDSPL	JPH3	CMIP	MAP1LC3A	EFCAB14	UQCR10	RPN1	PSMD6	NDUFAF7	TBL1XR1	LGI4	GSTO2	LINS1	SCAF1	NEK4	PIGS	ARL5A	NRBF2	FAM214A	SPEF1	HACD2	RABL6	ZSCAN16-AS1	TMEM126B	EEA1	SERF2	DHX30	STIP1	APBA1	OAZ1	VPS53	TFR2	GSK3A	ABI1	CORO2B	PRKACA	GAN	ADRM1	ZNF821	DGCR8	UBE2O	ACOX3	MAT2B	GID8	FAM21A	PIAS2	RAPGEF5	PCGF5	CEBPG	ZNF583	CCNK	MTA1	EFNA5	VAMP1	RNASET2	RRN3	YEATS2	TBR1	HDAC8	FAM200B	GNAQ	ZNF605	IFNGR2	RNPS1	ZBTB11	RAB9B	AGO2	NETO1	MAP4K3	MRPS30	ASXL2	NCBP3	RNF8	CUL3	TCEAL5	ST7	PHF20L1	PRKAB2	OSBPL2	PPP3CC	ZDHHC17	ZNF585A	KIAA1468	SEC23A	ZNF493	PRKAA1	DNTTIP1	MAP3K9	NUMB	LRFN5	DCUN1D4	ECD	EML5	RPL23	WAPL	BMPR2	ST3GAL5	PGAP3	DSTYK	CYP46A1	NCS1	ODF2	NREP	TM2D3	NRXN2	AMD1	KIF21A	DNMT3A	KPNA5	JAZF1	BRD8	NCLN	UNKL	TYK2	NPLOC4	WDR12	KHSRP	TOM1L2	ZBTB25	CBX6	DTNB	ZNF529	ELK1	PDIA6	CFAP46	DAPK1	NUCB1	MADD	RPAP2	HSPA1A	QDPR	ARMC9	DHCR24	ELOVL4	PER3	CCDC186	NPAT	UBE2G1	RNF181	SUMO1	PIH1D1	CALY	RBM17	TIAM1	TECR	TIMP2	SMAD2	PRCC	RBL2	RPAIN	LRSAM1	GAS8	MAP3K10	TBC1D10B	FAM81A	RASD1	SIRT2	ZBED5	SLC9B2	FAM19A1	ORC3	CBWD2	FAM171A1	NEK9	MTMR3	MFF	EIF4A2	HMGCR	NF1	C17ORF51	SF3B1	KLHL7	ANAPC4	POLR2C	C11ORF49	TUBE1	XPO6	SIRPA	UBXN2B	CNOT1	NOP2	DIXDC1	SYCE1	SEPT3	SSB	RPSA	TRAPPC8	DNAJC2	MRE11A	CELSR3	HMGN2	GABPB1	PDCD7	NAA60	FAM161A	ATP11B	TBCK	CLNS1A	LONP2	ZNF106	SUMO3	ADAM11	PPIP5K2	ZNF365	ZBTB44	GALNT7	TAGLN3	LARS	CARS	GBA	AHI1	LSM5	GLS2	MRPS24	APBB2	PSMD8	IGSF10	PPIH	ABL2	FBXL5	GOLGA3	NMD3	PLEKHM2	PRRC2C	HABP4	CEP164	CLCN3	PPID	GTF3A	NELFCD	ATP1B1	CFAP69	CACNB1	DCTN1	PRKCZ	KLF13	TUBGCP5	PPP1R10	CACNB2	EMC4	ATXN7L3	NCOA4	OPHN1	LEPROTL1	ZNF26	C6ORF89	SF3B3	ATAD1	YIPF4	CELF4	CRYZL1	STAU2	SNX14	TTC14	CGGBP1	CREBRF	RSPO2	AHDC1	RNF24	RER1	MSANTD4	ZNF568	SMAP1	DUSP3	KLHL32	CAB39	LRP11	C12ORF4	CSGALNACT1	GIGYF2	OLA1	IPMK	VEZT	PARM1	HLTF	LARP4	MTURN	APOO	L3MBTL2	DPH1	SERINC5	ZNF596	CCT8	CSTF3	TTC17	INPP5F	ATP5S	RBM4	FNIP2	NKIRAS1	TRIO	FAM126B	BASP1	CLINT1	PPIL2	CHRM3	RSAD1	MT-ND6	PPP6R3	EZH1	DNAJB14	FAM188A	SERPINF1	FAM179B	AGRN	GGA2	LSM14B	MRPL37	ZNF667-AS1	NUDCD1	UNC45A	UQCRC1	MRPL16	GRM5	NOL4	FDPS	TRPM7	ANAPC7	NDUFC1	HECW2	BSG	HSPA4L	RPRD1B	BRICD5	CTTNBP2	SOX15	USP5	SORCS1	ADRB1	MRPL38	TPRG1L	CDK13	WDR54	TMEM136	SSR2	ARL10	STK38L	SLC6A6	MEIS3	GABBR2	IL17RE	JAKMIP3	UBE3B	MAP3K4	C7ORF50	TMED2	RASGEF1A	SS18L1	TEF	MAP2K2	DNAJA4	STX7	ZDHHC14	ROCK1	SMURF1	SHISA9	AKT2	ACSL6	PIGQ	BRD9	SAP30BP	HSD17B4	NLRP1	UBN1	FLRT2	SUCO	FAM206A	DNAJC15	ADD2	MGMT	RSRC1	MRPL4	SLC39A14	BEX1	MECP2	MAPRE2	TUFM	PPOX	DNAL4	BORCS7	CLCN6	FAM98A	PSIP1	CTSF	DIEXF	FTO	ARMC8	DOC2A	EDC4	CWF19L2	WDR45B	RAB10	ZNF268	TTC28	AGTPBP1	LINC00473	GPBP1L1	PEX11B	IFT20	WARS	PHC1	FAM135A	TERF2	RC3H2	TMEM107	CRIP2	TFCP2	UBE2W	ADORA1	OXR1	PIP4K2B	PPP3R1	SLC9A7	AMY2B	PMPCA	RBP4	CHERP	TMEM259	FAM120AOS	NME2	VGF	JKAMP	PCDH10	FAM134B	TBC1D1	SYMPK	BBS7	RUBCN	SLC25A22	DIP2A	MTUS2	PDPR	VPS11	CBX7	FAM155A	NPHP1	RPS11	HMBOX1	SLC12A5	TBK1	SUGP1	IFT43	SUB1	PNMA6A	FBLN7	KIAA0430	VPS51	ATAD5	TAF1	SAMD4B	EIF3M	SMPD4	FAF1	C1ORF43	SPTBN1	PYURF	FAM98C	ANKRD65	SF3A2	ZC2HC1A	TBC1D14	MX1	HNRNPLL	SEC61A2	IP6K2	KIF5B	CCDC25	MRPS23	SYT7	DGUOK	FIG4	KIAA0513	EGR1	DCTN3	MLLT4	PWP1	PRRT3	TBC1D23	TNRC6C	UNC13B	INTS3	SNPH	SESN1	MYT1L	CSRNP2	BRAF	TNPO3	SLC4A1AP	LETMD1	SMCHD1	CAMK2D	EXOC2	SLAIN2	PSMD1	PKD2	PNCK	ATG14	PPP2R5C	PUM3	RNF19A	RPRD1A	FKBP8	ATR	TCEB1	MAMLD1	TMEM241	SLC35C2	APH1A	ANKRD13D	PRICKLE1	TMEM56	FAM198B	NAA15	TNNT2	GSTT2B	LRRC7	RCOR1	SHISA7	ARF5	LRP3	SPG11	ARMC10	ARPC1A	ABHD18	DYNLT3	UBE2B	KAZN	RASL10A	KCTD1	LEMD3	ZCRB1	SDR39U1	PIK3R4	NCBP1	GABRB3	LTN1	ZBTB41	ABCF2	NAE1	KIAA1586	ZNF71	WBP2NL	PRKAG1	XPA	ERGIC2	FYTTD1	STXBP1	HSF2	BCAT1	FAR1	SGSM1	PSMB7	UQCRQ	PDE8B	FBXL16	CUEDC2	DHX9	LIN7C	SLC8A2	PCNXL4	PLA2G12A	NUTM2A-AS1	SIVA1	HNRNPL	RHOBTB1	ARNT	CRYM	C2ORF69	FZD4	CCNL2	ENTPD6	MRPL32	ARPC4	ARL1	GABRG3	ANKRD20A3	FZD3	STAMBP	CCNYL1	ACTR3	MAN1A2	PRR4	B3GAT3	CINP	ZC3H8	EXOSC8	PIM3	COMMD1	ELF2	CACNB4	TUBGCP4	ABCA3	UBXN6	PRRC2A	RPS6KL1	EML6	RCL1	SRSF1	TPM3	RAB40C	ZRANB3	SLC29A1	CCNT2	MOCS2	PFDN5	XPO7	IMMP2L	PRKAR2A	ZNF148	HDAC9	BEND5	TOR1AIP2	SCAF8	ACTN1	UBE4B	RAPH1	TMEM208	AGL	ZDHHC11	PSMA1	PRPF6	ZEB2	MPHOSPH9	AFTPH	LENG8	PDCD10	NFE2L1	CPLX2	YLPM1	MCM3AP	CACNA2D3	TACC2	GPR89A	DAPK3	FOXJ2	PPP1R12A	CLN8	CDC37L1	DLGAP4	UBE2QL1	SUMF2	DHX38	POMGNT1	GPATCH2L	TRIM28	LINC01115	ZZZ3	ELMOD3	CHGA	ARL2BP	SLC26A11	RHOT2	HDAC7	GOLGA2	ZNF606	MRPL42	SHOC2	MED13L	DMWD	TSEN15	ZNF609	NDUFB9	CSNK1A1	BANF1	CELSR2	MKS1	PICALM	TFRC	CREG2	METTL9	KAT8	RPS6KA3	C5ORF30	AC090498.1	TRIM2	ANKRD24	DNAJC1	NXPE3	CCDC144A	RIC8A	GPR180	CARD19	LRRN1	UVRAG	TMEM134	ZMAT2	CEND1	MTFMT	SPEF2	USP8	HDAC3	UBXN1	KIAA1549	SPIRE2	GPCPD1	SCD5	PTPRN	PHKG2	SLC35E2B	SNX17	ME3	DGKE	SH3GL3	FN3KRP	ZFAND3	SGSM2	ITGA3	MIR124-2HG	ATP11A	ATP13A1	SRSF12	CDKN2AIPNL	RRP7A	YBX1	HNRNPH2	PCGF6	PSMC5	TCAF1	PCDH17	ZNF10	TMEM170B	GOLGA5	STK25	NEGR1	PRICKLE2	ATP5F1	CTB-55O6.8	CYB5R1	THAP2	KIAA1324	ARID5B	C6ORF1	COPS5	VPS37B	TMCO3	UBAP2	USP42	PRKRIP1	SRGAP2	PSD3	CTD-3184A7.4	HECTD2	UIMC1	CARKD	UEVLD	KDELR2	CACNA1E	CDC16	TUSC3	PLEKHA3	SRSF2	LIN7A	NLN	THOC3	CAMK1G	PSMG2	LSM14A	CASK	CST3	SEPT6	APBB3	GALK2	TAZ	TCEB2	DNAJC11	ZNF346	GART	ANKFY1	SUZ12	PSMB6	LMO4	ZMYM2	TARSL2	GGPS1	HID1	SLC35A5	DCTN4	USP28	GFOD1	SNRNP48	MINOS1	LRFN2	HARS2	EXOC3	CNNM1	FOXRED1	LINC00662	FAM95B1	TPGS2	PTPRG	RABGAP1	EML4	SNRNP25	NOB1	C1ORF21	RBFOX1	DENND4B	PRUNE2	PAXBP1	MBD5	C1QBP	CMPK1	CELF5	DBT	VPS26A	XXYLT1	ANKRD10	SERTM1	CHCHD6	PPFIA4	KIAA1328	HSF1	SLITRK1	HIPK3	EP400	BTG3	GPR89B	GUCY1A2	PHF13	ZNF430	JPH1	FIBP	RNF216	ACVR1B	XPO5	XXBAC-BPGBPG55C20.3	SHTN1	TRO	WDR17	POC5	CDIPT	CCT3	KDM3A	SURF4	TENM3	STAMBPL1	KIAA1841	THOC1	STK32C	PPM1G	RP11-345P4.9	RAB3C	GDPD1	RP11-561O23.5	TGS1	HDAC2	MRPL20	AGPAT1	LRRC47	SYNGAP1	XKR6	KIF3A	FASTKD1	PSMB3	C19ORF12	ANXA11	NDUFS3	DDX5	EEF1A2	ADRBK1	CTNND1	ABHD12	DNAJA1	AZI2	SEC24D	ASIC2	C1S	RBM5	HN1	RANBP2	SLC4A3	MTFR1L	USP1	SGIP1	TMEM178B	E2F3	ZNF208	OPA1	LINC00936	SEZ6L2	USO1	DDX56	MPV17	LMF2	RFX3	WDR64	GRIA1	MRI1	UBXN4	GRIK2	TMEM237	LRP12	SLC35A1	CLIP2	RPGRIP1L	C22ORF39	LYRM7	LYPD5	CAMTA2	CAMK4	RAN	CTNNAL1	YIPF6	NHLRC2	LMO7	MALT1	ITPKA	GRB10	PRMT2	ALKBH6	KPNA1	UPF2	MPPED2	HDAC5	CDO1	BCAP29	ZNF800	CLPTM1L	LINC00882	RASAL2	PDHA1	SUCLG1	FAM133B	FAM21C	TOMM40	ANKMY2	NT5C2	AAK1	NUP107	ALMS1	VKORC1L1	EPHA5	ACTR6	CWC15	PLEKHA8	SGK494	CYC1	GAK	SLC16A1-AS1	SS18L2	SKIV2L2	MPC2	IRF2BPL	PRDX1	PTMA	WASF3	SLC35B3	SEC24B	RBM12B	BIRC2	ZNF507	FAM127A	INSIG2	GPAA1	EP300	DRAP1	NR2C2	MEAF6	CSMD3	PUM2	TAF9	XPOT	TMEM132A	CCT7	POMT1	BCAT2	HEXIM1	RUNX1T1	TUBG2	FAM173B	NAV1	SCAF4	CTAGE5	GNA11	ZNF276	FKBP4	SLC25A32	NFASC	OXNAD1	DHRS11	TCF20	PPIB	BCCIP	DENND4C	AGK	SDHB	MON1B	MBTD1	C19ORF43	KNDC1	TRAPPC2	PRPF38B	COX18	STARD13	DDX25	ADCK3	RHOBTB2	THOC7	ADCY2	OCRL	IDE	CADM3	TRPC1	TMEM25	CTB-31O20.2	BRI3BP	PINK1	RP11-1000B6.3	UHRF1BP1	SMIM12	L1CAM	PHB2	SF3A3	SLC25A37	CBL	TMEFF2	VTI1A	AXIN2	RBM25	AMOTL2	ARMCX5	STARD4	ZCCHC6	ATP5J2	NDUFB10	ZNF677	SLC7A1	SESN3	HNRNPUL2	ZNF318	UNC50	USP43	RP11-9G1.3	ZNF638	ATPIF1	TRMT11	TRIP11	SENP5	MEF2A	LRPPRC	BOLA3	RNF220	ADGRB1	BCL11A	KCNV1	FBXO33	LSS	VGLL4	RMDN3	PDE1C	AFG3L2	MTHFD2L	TIMM50	C15ORF57	DVL2	PCYT1A	RPS6KA2	APOD	VDAC2	MLF2	SPTBN2	TMEM181	TFAP2E	DKK3	TTC7B	SSR4	TOMM5	NUDT16	PRPF4	MED12L	TBCB	MED31	BECN1	BRF1	USP30	ENPP5	VWA3A	ZFP14	KMT2A	GFM1	TDP2	ZFR	CCDC180	C11ORF80	SLC35B1	MAN1B1	DNAJC13	AMBRA1	SAMD4A	MAPK8	LMTK3	CNTNAP5	PIN1	ZNF134	ZNF711	GNPAT	ARPC5L	CDC14B	EDRF1	KCTD17	PHIP	KIAA1147	U2AF1L4	ZNF335	RNF14	LTB	LRCH3	FBXO7	PPIL3	LINC00667	DOCK4	GATM	UBFD1	BTBD9	VPS13B	SPATA2	MZT1	FBXO41	STMN2	NCR3LG1	RNF4	CCDC93	BPHL	PDS5A	RMND5B	HLA-DRB1	NDUFS8	OSTF1	RPS15A	RBPJ	TIMM21	RAB22A	PQLC1	TXNL4A	PFDN1	PSMD14	AAAS	CASC3	BCL2L13	ARL5B	KIAA0100	MPC1	CXXC1	MAFG	LATS1	ZNF506	BDH1	ELAVL2	MAGEF1	TBL3	PDCD2	ENOPH1	NAT10	TALDO1	POM121	DENND1A	RNF214	MPDZ	PICK1	BCL2L2	TRAK2	ABHD8	SEC14L5	LARGE	GRIN2B	LINGO1	NDUFAB1	DEPDC5	ATP5H	TMEM191B	RPL36AL	EDEM1	C5ORF22	RNF123	CTD-2277K2.1	MFSD11	MYL6B	CEP44	RDH11	RRAGD	AURKAIP1	DRG2	WDR11	SSFA2	ARL8B	SLC25A27	ARID4A	RANBP6	CPSF1	NSUN4	SYNPR	UBE2D4	SCG5	UBL3	PLPPR5	SLC39A9	PNPT1	ZNF329	ENAH	CPSF3L	GALNT18	TRAPPC13	NXF1	POLR2H	ACBD5	RIMKLA	GTPBP6	SMARCE1	MRPL33	POP7	PJA1	CCNO	KIAA0895	SRD5A1	CBX4	MBD1	CDC42SE2	FAM175B	NCAPD3	DBNL	SLC25A23	PTPRO	CHMP2B	MAP4K4	STEAP2	SCYL2	METTL2B	NRDC	LINGO2	G3BP1	CCDC34	GLB1L3	ZNF793	FAM63B	MPHOSPH10	E2F4	PNPO	MAP4	FOCAD	CCT5	ZCCHC11	FAM66B	TMEM120B	CD2BP2	RUFY1	SRRM4	DPP10	MIER1	POMGNT2	TLE2	CWF19L1	BBX	PTPN9	FSD1L	SNN	OLFM3	PXYLP1	SLC12A6	CHST15	STARD3	PRDM4	EBNA1BP2	RP11-398K22.12	NGDN	SBF1	ARRDC4	FBXO25	DNAJC21	POLDIP2	UNC13A	HNRNPH3	ARFIP2	TLE3	PPP2R2D	ATP1A1	VPS36	MRPS16	TRMT10C	ZNF471	ENY2	NUP93	C12ORF43	SPAST	DUSP19	LRRC4	NMT2	MAPK8IP3	FIS1	PSMC1	ATP2C1	DMPK	IQSEC2	SLC15A4	TPST1	C4ORF48	TTLL7	FAM96B	TESC	CCT4	PTPN23	RAF1	IER2	NAGPA	KCNS1	ASH2L	TIA1	STOML1	C1ORF27	EIF3J-AS1	ETS2	RP11-582E3.6	RP11-381K20.2	UQCR11	SNX6	STK4	CACNA2D1	SLC37A3	LGI1	SEPT4	CTR9	DDX50	CSAD	BTF3L4	LHFPL4	MCUR1	ATF6	LAMTOR4	FKBP1A	FARSA	DNAJC8	MMS19	TMEM55A	ESD	EGLN1	PLPPR2	CCDC149	ZNF680	TRPM2	FAF2	AC091878.1	DUSP8	EIF3E	CDADC1	CUTA	HINT3	FAM234B	ZNF292	LDOC1	DRP2	NT5C3B	NDUFAF3	CCDC130	INHBA	PDE3B	VSTM2L	CACNA1I	IRGQ	RNF126	FAM120A	LAS1L	LCNL1	GOLGA7B	KCNQ1OT1	DNAJC19	FRMD5	PDK3	DDX24	EAF1	PPAT	PRDX3	GINM1	PAPSS1	RPS10	H1F0	MAPK10	TMEM198	TTYH1	TMEM167A	SNRPD1	CHIC1	EPHX4	PTPN2	C14ORF159	INTS1	BRE	WBSCR22	FOXP1	EFHC1	ATXN1	SEMA7A	MPP1	MFSD14A	FAM160B1	PLAGL1	IFT57	KB-1460A1.5	KCNIP2	MYEOV2	SC5D	TRMT112	SEMA3A	SPSB3	NCK2	MTMR4	METTL22	AAGAB	SCG3	ING5	UBA3	RAP2B	SPATA20	ADCY6	ARL15	KCNC2	RBM14	PCNT	UFM1	SAP130	PI4KB	RAB27B	STUB1	SYN3	ZNF431	HTATSF1	FANCM	WDR83OS	ESYT2	PCDH7	ANKRD46	GATAD1	ZFPM2	IQGAP1	ZNF621	ZNFX1	TTL	PRKCB	PAIP2	FAM65A	GPR107	MRPL2	RBM23	UROD	DUBR	PAPD5	PGM3	CLUH	RRP1B	BSN	COG5	ADAM17	ZNF518A	MOGS	TCTN3	TAB1	DTNA	ARFGAP1	PRKAG2-AS1	ARFGAP3	CIPC	MAP4K5	IFRD1	ABLIM2	ST8SIA1	NDUFC2	NR4A1	MTMR1	PDE1B	IGF2R	SYNPO	ZFX	PLEKHJ1	RABEPK	GDAP2	CYP51A1	TAF1D	PIDD1	PTK2	BTBD3	NBAS	CENPV	HCN1	GFPT1	SNRPB2	ENOX1	MOB4	TSHZ3	TXNDC15	TENM2	C12ORF57	ABHD6	YJEFN3	STAG2	GK5	KIF1A	TBC1D17	FBXO38	METTL17	RRAGA	GSS	MEGF9	GTF2A2	STRC	ZGRF1	TRAPPC3	SELM	SNX19	POLE3	PRR14L	TRNAU1AP	ADGRB3	SEC13	NEK10	MYBBP1A	LRIG2	RP1-39G22.7	NUPL2	TPM4	FBXL17	GNAI1	SMS	TFG	PUS7L	LGI3	CORO1A	SUN2	SPG20	TDP1	THY1	DDX27	SPATS2	GIPC1	PKDCC	USP49	ECHDC1	SCFD1	CERS5	BLVRB	ARF4	KATNB1	UBE2D2	TNR	YPEL4	ATP2B3	ANKDD1A	IGSF3	GANC	LRP1	DIS3L2	ARHGEF9	ZNF436	LRRC20	LINC01089	PTPRS	KCTD16	PPP1R21	TPD52L2	TMEM185A	MED19	ATP2B4	MDM4	OGDH	WWP1	NNT	TTLL11	PEX14	CDH2	FAM76B	ZFP30	ZNF76	AP3M2	HTATIP2	ALG13	RIC8B	APEX1	TBCA	CCDC66	AC091814.2	AMFR	SH3BP5	NUP214	FAM104A	DLGAP2	KMT2E	PPA2	RASSF8-AS1	PPP1R15B	PAPD4	THAP5	C9ORF78	OSBP2	CHD1L	MAMSTR	ZDHHC13	CEP295	NDUFAF1	SLITRK3	PBRM1	GPS1	ATE1	LINC00680	SMG5	RGL1	RNASEH2B	DCLK2	MFN2	NSMF	IFIT1	HERC4	SNU13	SAE1	RNF146	NCOA6	CDK5RAP1	UBLCP1	ATP9B	PKIG	MARCKSL1	SEC31B	PI4KA	KIAA1462	GAB1	LAMA5	AKIRIN1	MEGF8	GABRA2	ARHGAP44	GPHN	SEC22B	CDC42SE1	FAIM2	RPL36A	CDH18	METAP1	ZNF667	CHP1	RGPD6	TRAPPC11	H1FX	G6PD	ZCCHC2	NFS1	CHST12	CCNG2	DPY19L2	RNF157	NUDT11	C11ORF87	DPF2	GSTM3	DDRGK1	WDR61	TMEM261	CPNE4	CACNG2	MAPK12	C2ORF80	GNL3	IGSF21	COPS3	C9ORF9	BCL2L1	B4GALT4	MOBP	PCDHAC2	DMKN	LRRTM4	MAPK3	FAM134C	RP11-15A1.3	EHMT1	AMN1	DDX10	DYNC1H1	CTXN1	EPB41L4B	UQCC2	MICAL3	SEC14L1	PPM1K	TMED9	SNIP1	ARL3	RAB1B	PTPRF	AP4B1	PRPSAP1	MCF2	PFKM	SPRYD7	TADA2A	C5ORF24	REV3L	ZNF426	OAZ2	CAST	ARHGEF25	NUDT5	SLC1A4	PELI1	NDUFB11	PAM16	AGAP4	TXNRD1	PARK2	GLT1D1	MALSU1	TSEN2	HOMER1	NCOA7	FRA10AC1	PPP4R1	STRBP	SSNA1	ZNF562	TBP	PARK7	TTC9	CDV3	HCFC2	RFPL1S	ANKRD26	ATP6V1H	DNAJC3	PRR3	EIF2B1	EML2	RSPH3	NDUFAF5	PEX6	DGKA	PRPS2	NFYC	NAF1	MAPK8IP2	BCAS3	CPEB4	MIS18BP1	ERCC1	EIF2AK4	LAPTM4A	HCG18	KDM4B	EEF1A1	ROBO2	SGCB	DAAM1	EPHA4	LARP6	VPS37A	ART3	MED4	TPCN1	NMRK1	ZNF518B	TMEM263	YTHDF3	HACL1	ZNF708	ARID2	KLHL21	NELFE	KLHL8	FGF9	NDUFA12	ZNF347	PSMA4	AREL1	CDYL2	EMSY	GPAT4	CTNNA2	KMT2D	MCF2L	GARNL3	NSA2	PRDM11	MAU2	PANK2	INSR	LTBP4	NUB1	INTS6	EPRS	GABBR1	PPP5C	UCKL1	MSMO1	PM20D2	GPN2	SENP2	AARSD1	MORC3	SMC5	CXXC5	BAZ2B	PDZD8	UBA5	MAST4	LYST	MMP24-AS1	HIC2	CRYL1	GLI4	FAM122B	EIF2S1	TAOK2	APH1B	ZFP91	RANBP9	CHMP5	DIDO1	AKAP10	TOB2	ATP5E	MED23	SYT12	MMP16	RABGEF1	ZNF652	DNAH6	ITM2A	CLK3	C14ORF37	ANAPC11	C6ORF136	NADSYN1	SFXN1	NDUFA11	TMEM138	C21ORF2	ZBTB10	DPH6	CXORF56	NT5C3A	ZNF778	TASP1	NDUFS2	USF3	TRIM73	DNTTIP2	DNAJB2	ZBTB24	RBFA	FLOT2	TNKS1BP1	NEU1	WBP4	LCA5	NIPSNAP1	YIPF3	KIAA1324L	CASC15	MYEF2	MSTO1	UBL5	ZHX3	UFC1	NDUFB7	RABL2A	YPEL1	DESI1	WDR55	GDI1	GNB5	AKR1B1	PRPF38A	SLC35F5	TNPO1	LRRC40	CARS2	PSMC2	GNAZ	USP36	KLHDC9	ZNF224	RPS29	GLO1	FAM13C	ZNF322	SLC36A1	ATF7IP	TTBK1	RBM26	ANAPC1	ACLY	GTPBP4	LIMD2	EIF3H	RNF40	USP34	KLHL23	GNAI3	NARFL	CHRD	HERC1	PTBP2	NTMT1	MAP2K7	RRM1	SLIRP	NAGK	DYRK1A	LRRC57	PLCB1	CHCHD7	ZNF250	ATG12	SDHAF4	RPN2	OSTM1	NUP85	ZNF287	CACNA1A	PTPRM	ADCK5	SHF	FOXK2	PSMA5	CSNK1G2	MRPL9	GEMIN5	HSBP1	BMPER	TWISTNB	NDUFB2	C1RL	MCM4	CADM2	IRAK1BP1	LRBA	C16ORF62	SPTLC1	HMP19	ANKHD1	L2HGDH	DYNC1LI2	ZBTB7A	MRFAP1L1	L3MBTL1	SPPL2A	DNAH7	SHPRH	USP54	ITM2B	CADPS2	ACYP2	XRN2	RECK	ILDR2	SFT2D1	STIM1	PHF12	EPB41L2	NOL12	ERP44	ARHGAP21	LSAMP	FAM228B	PLA2G4C	CCDC43	ERCC5	TXN2	OFD1	C9ORF91	SVIL-AS1	MRPL43	AP1AR	TIAM2	CROCC	PREP	NRDE2	CCDC64	ZNF264	NUDT3	DPM2	NCDN	TRAPPC12	RND1	IFT81	DCAF16	NLGN1	SLC38A6	KIAA1715	PSME3	HMCES	SIRT5	HSD17B7	UBALD1	EIF3J	SLC17A5	GABRD	GCFC2	CECR5	FEM1C	SNRPD2	ZNF511	NDUFA9	BROX	USP25	ADH5	CSPG5	EXD2	SF3A1	DIAPH1	USP20	PLEKHA1	SCN1A	MOB1B	NUDT9	CHPT1	ARHGEF7	XAB2	KDM6A	HEATR1	KCNH3	IDH3B	FAM19A2	RB1	DOK6	MAP3K12	NOL4L	ZNF385B	LZTFL1	CHORDC1	JARID2	ANGEL1	FAM204A	SERGEF	TMUB2	NUTF2	PER1	PEF1	EIF4E2	RP11-486G15.2	RMND5A	RP11-15E1.5	ATP5G1	DNAJB1	FGF13	PPARGC1B	RAD51D	REC8	DFNA5	MNT	BRWD1	PTCHD1	RALBP1	MKL1	ADGRL2	ESYT1	OMG	HRH2	RBBP4	TNFRSF21	HAUS3	FARP1	COA6	NDUFS6	UBAC2	ST8SIA5	TEFM	RAD17	SSH1	WBP1	SNRPB	EFCAB7	RGS17	ACVR2A	KCTD3	CEP97	MACROD2	GPI	NIPA1	IGF1R	PTGS2	CLASP2	AATK	CDC73	SKIV2L	RABL3	SH2B1	PPIA	MRPL27	LIN54	CSTF2	RIMS1	MCCC1	IMPAD1	CCDC174	ZNF316	ADAMTS8	B4GALT5	COG2	SNRPN	RP11-182L21.6	VCPKMT	CAPN2	NEK1	KCTD5	RSPRY1	GABRB2	AKAP1	MAGI3	LCORL	MRPS11	NDUFV3	STXBP5-AS1	ABAT	ANKS6	TCHP	RELL2	LRRFIP1	RAP1GAP	SIMC1	NBPF15	HIF1AN	MAFK	KDM1A	AK4	SREK1IP1	WBP1L	RBX1	TPP2	ARL4A	ATG16L2	LAMTOR2	ADHFE1	RAE1	RP11-1081L13.4	CD59	NR1H2	PEG3	MSI2	ACOT8	PPM1E	WDR43	BICD2	MED14	METTL4	ANKRD30B	MSL2	PSME4	CCDC136	ZNF429	SEMA4D	PAQR4	TARBP1	SPATS2L	TPP1	PXK	VPS29	ARHGAP39	PDK1	SNRPF	RNASEH2C	ZNF587	GCK	PITPNM3	GBA2	AGPS	STS	FSTL5	REXO1	RPS27L	KCND2	NDUFA8	OTUD5	SLC35E3	FAM160A2	SCPEP1	FAM3C	MINPP1	RBM42	TVP23A	RNF103	CTNNB1	KDM4C	FKTN	KCNH1	D2HGDH	YTHDC1	FBXL3	SUN1	DLG1	ALAS1	RAI1	ABCD3	SLC41A3	TXLNA	KLHL22	PHKB	FAM192A	RP5-1158E12.3	PHACTR1	SULF2	MAPKAPK5-AS1	NIPAL3	EVL	RBM22	C9ORF72	CAMTA1	TTC9C	IQSEC3	FBXO28	BTBD1	NUCKS1	SP3	ELOVL6	TRIM52	RASSF4	P2RX7	CDKL1	ANP32E	CCDC124	BET1L	CHD1	ESCO1	AGPAT3	TRIM3	CHMP1B	MTMR7	ERAL1	ARL13B	NIM1K	ZC3HAV1	ADGRL1	JAK3	WHAMM	LMLN	PDXDC1	KCNJ4	AACS	TTC21A	DDAH1	TCP11L1	NGEF	STRN	GPD1L	COL5A3	ZADH2	PLCL2	UBE2L3	KCND3	NME1	OPRD1	C1ORF174	ZEB1	ENPP4	KIRREL3	USP39	RAD51C	CWC27	METTL6	TMTC3	CNST	ST8SIA3	NBEAL1	ATN1	GATC	MRPL50	SRRM2	CHCHD1	SNX12	PDE12	OSBPL7	EIF2S2	KCNC4	SLC9A1	EBAG9	RAB26	LSM4	LRWD1	TTC5	HARS	CATSPER2	IAH1	MAF1	MICAL2	PIGK	NFIX	MTX2	MZT2A	NPTN	C3ORF80	GIT1	BTAF1	FSTL4	CEP85L	ADD3	KLC2	DR1	NEK7	RNF115	FAM185A	C11ORF57	DUSP26	RASA1	AP006621.5	CES2	SRD5A3	RAB3IP	CCAR2	GLTSCR2	N4BP2	DGCR2	WRN	AP1B1	BRSK1	AGAP3	LRRC41	SMARCD1	C5ORF56	ACER3	XPR1	PARN	PUF60	PHC2	RAB5C	KATNAL1	DPF1	TPST2	MT2A	PPARD	GPR22	SIAH1	ZNHIT6	SRGAP2B	ANKRD28	ERCC3	PDE7A	IDI1	MAZ	VPS50	MYO1D	DSN1	ASPSCR1	NHSL2	KCTD2	ERV3-1	DAP3	AC004556.1	TRAPPC9	HRH1	QRSL1	FAM27C	AKR1A1	CORO1C	PDXK	KIAA1522	MIR9-3HG	BCAN	LRP1B	CWC22	SVEP1	INO80	PACSIN2	NBR1	MDC1	SFRP2	KIAA0319	ZNF226	PPP6R1	FEM1A	USP48	MYO19	TBC1D12	LRRC37A2	BZW2	ATG16L1	ARHGAP29	FAM179A	PORCN	PDZRN4	ZNF43	RNPEP	RBBP7	SMIM13	TAMM41	TANC2	RNMT	DUSP11	EFR3B	ZNF510	GALNTL6	XBP1	FOXP2	COMMD3	MACF1	RFTN1	LRRC28	ZNF675	P3H3	SLC2A11	ARL17A	MPHOSPH6	PEX5	SREK1	ANAPC2	VPS33B	SLC45A1	DNAJB12	SLC41A2	TMEM205	TSTD2	AASDH	PSMD7	APC2	DLST	CEP250	DOCK9	MIEN1	ATP5C1	LSM6	DEGS1	MAP3K5	PTPN4	DSCAM	ANKRD20A1	GAS2L1	UFSP2	TRAK1	TCTA	SATB1	RUVBL2	C8ORF44	HAX1	MRPL19	SETDB1	ZNF789	PIGX	CCDC30	SLC35E1	SETD4	SERTAD1	SEZ6L	FOXRED2	SPATA2L	WDPCP	TCTN1	SLC3A2	TXNDC16	FDX1L	FAM208B	ZNF586	DHX29	TK2	FNBP1L	NDUFB1	TNFRSF14	DHX57	ERICH1	PSMD4	ZNF14	EFHD2	MITD1	WDR60	ARHGAP1	PREB	PLCXD1	MTRR	PITPNA	PPP3CA	MRPL28	SYCP2	LAMP2	GEMIN8	BCKDK	CYP2U1	CDK4	SPICE1	PIM1	TXN	MRRF	ANKS3	ORC2	SNHG23	NTM	GFAP	OVGP1	ZNF133	LINC00342	ZC3H13	ZFPL1	CRCP	SEPT15	REPIN1	RP11-314P15.2	HSPH1	BBS2	C10ORF35	NEU3	ZNF717	AMER2	RP11-53O19.1	TTC12	PART1	TARS2	ERBB2IP	PRPF3	RPRML	OGT	FH	KIAA1033	SSBP4	PLGLB1	ARHGEF12	GOLGA7	MSH3	EID1	CTC-459F4.3	EIF2A	SNX30	AHSA1	SLC44A1	ARL8A	INTS10	SUMF1	SKIL	PARVB	TRMT61B	MTIF3	PIGN	CMYA5	GREM2	GLDN	UHRF2	KIAA1217	METTL12	TMEM87A	ADARB1	SLC16A7	HDHD2	DDX1	TBCEL	RBM15B	RNF207	PPCS	RFX7	CRYAB	LZTR1	ERCC6	ETF1	ABCA5	GNPDA1	XPO4	ZNF780B	VSNL1	PHF20	PAN2	RRAGB	KIF16B	POLR3E	TEAD1	TMEM9B	AK2	UBE2Z	EXOSC4	FAM20B	ZNF131	HSPE1	ZSCAN26	ME1	BCO2	ZCCHC18	IFI6	TNRC6A	BAP1	BBIP1	ZDHHC3	SLC4A7	SH3PXD2A	SNRNP27	C2CD5	HERPUD1	IGSF8	RAP2A	COQ10B	RP11-206L10.9	MFSD13A	GFRA2	HERPUD2	PILRB	ZNF490	NBPF3	CNOT8	ZNF783	FXYD7	STX5	TM2D2	ZNF528	TMEM63B	NRCAM	C1ORF50	MIB1	KIAA1551	QARS	TMEM62	ZNF280D	MICU2	RSRP1	DGKZ	SAR1B	MXRA7	ZNF254	ASCC3	RNF25	SLC25A16	NCOR2	MRPL54	LRRK1	MPP5	YTHDC2	CH507-9B2.3	RGMB	CHKB	TTC32	SOS2	P3H4	ZNF615	VAMP7	ZNF862	LHFP	RP11-508N22.12	CSMD1	UBA6-AS1	VPS13A	CELF3	POLR3H	MAN1C1	CCHCR1	DDX21	ANKRD11	GAP43	PSPC1	BHLHE40	STX10	CEP78	CDK11B	LRTM2	CYTH3	CPSF4	PPFIA3	THRB	RGPD5	MBIP	THUMPD2	PTTG1IP	SLC37A1	B4GALT6	RPL21	MRPS22	DNAJC17	RWDD1	TRAPPC5	PKNOX2	NEMP1	CAMSAP1	RASGRP1	SLC25A28	SMARCD2	ZNF891	PKI55	MGAT5B	COPB1	LMBR1L	EPB41L1	CFAP221	TRMT1L	SEC24A	SYF2	ZNF337	RAPGEF4	PCNX	MESP1	COG8	POLR2D	WDFY2	SEC22C	MEA1	LSM8	MBOAT2	PPP1R9B	TOX	AMDHD2	KLF12	MPP2	DLX4	BCAS2	ATXN7	FASTKD2	EIF4ENIF1	MAN2A2	ANO5	RP11-37B2.1	FZD5	C1ORF61	MAP7D1	STAT6	DVL1	RANBP3	SNX29	CSMD2	MBP	RPL27A	ANKRD36B	MCM6	SPTLC2	RRM2B	ATG5	CHFR	MED17	RP11-342K6.1	ST3GAL6	PLEKHG5	BAZ2A	DENND3	FOPNL	SZT2	GPLD1	FBXO36	PPIL4	WWC2	PUS7	KLF7	POP5	QSOX1	BORCS5	ALG9	SASH1	SLC39A13	KCNC1	MRPS14	FAM222B	LPCAT3	C3ORF14	AP5Z1	SAMM50	GSTP1	LMF1	FAM53B	SMCR8	CCDC50	EXOC8	ELK4	NME7	UBE2R2	MAVS	FER	LAMTOR5	RP11-2B6.2	NKIRAS2	LAPTM4B	MED1	RPS6KA6	PLSCR1	ARMC6	PPP4R3A	ASB1	ARRDC1	CHMP3	SGMS1	RNFT2	KXD1	SNX2	CRTC3	MPPED1	BRSK2	SLC24A2	FAM177A1	CTC1	DENND5A	VAMP3	TMEM70	GABRA1	COG3	GALNT8	ZMAT1	TCF25	UBE2L6	CDH12	WRAP73	KAT5	ELL	APTX	LINC01123	MCL1	FAM210B	UBE2Q2	GGCT	RNF112	ICE2	UTP14C	C3ORF58	NCBP2-AS2	C1GALT1	KIAA0556	DENND6A	PLCXD3	BRCC3	KRTAP5-AS1	MARK2	CFDP1	SELK	AMZ2	GALT	ABHD10	SOWAHA	SCHIP1	PLXNA2	MAGEE1	PCDH11X	TBC1D20	LYSMD2	ERCC4	ASIC3	GRM1	RASSF1	COL5A2	SIPA1L1	SERAC1	MPLKIP	SLC19A2	RNASEH1	AP4M1	MGAT4B	HS6ST3	TRABD	TAB2	PNKP	DZANK1	LRRC8D	ITFG2	RIN1	FUT8	FAM57B	IRF3	WDR20	FAM160B2	RAB5A	RNFT1	ZNF8	C17ORF58	ALDH2	PCM1	ZBTB8OS	ZFP69B	PSMC3	HIP1R	CCZ1	PTGFRN	CADM1	DYNLL2	TRIM8	SPECC1L	PDZD7	SLC39A10	EXD3	CD47	MRPL34	ST7L	SUV39H2	YKT6	PPP1R7	CLCC1	KCNMB4	CCND3	ASXL3	RP4-565E6.1	BRMS1L	WDR5	PRKRA	HDAC4	AC138647.1	MTCL1	CBFA2T3	C20ORF24	ZNRF1	PDZRN3	SMNDC1	ZNF236	ADK	SORBS2	JADE1	SLC4A10	DCUN1D1	SLC25A5	SCRN2	FHL2	C8ORF59	AC003075.4	RAD54L2	BNIP2	NUCB2	C4ORF27	RAB30-AS1	EPB41L4A-AS1	SND1	ZFYVE16	WSB2	ANKRD50	SPRED1	MGLL	SLC35G2	DCUN1D2	ZNF549	SOCS4	MAD2L2	CARM1	TMEM35	FMR1	MRPL21	SMG9	H2AFV	ERF	SATB2-AS1	CRKL	ANKRD9	LIG3	PLEKHM3	KBTBD3	ETFB	ECHS1	LINC01184	DHX35	FAM91A1	C10ORF76	LONP1	SEPHS2	LIG1	LEMD2	TRIM11	MCRS1	MED29	ANKRD30BL	NIPSNAP3A	SIRT7	JMJD1C	U2AF1	GABRA5	RABGGTA	FKBP9	ADCYAP1R1	ELMO2	C19ORF52	SKI	CBWD3	ZC3H7B	CPEB2	LIPA	RP5-1159O4.1	PRR16	TMEM129	ACTN2	JADE2	COL5A1	SDHD	NAALAD2	PYGO2	RP11-734K2.4	SEH1L	DHX33	PLRG1	ENOSF1	PWWP2A	CD81	SPATC1L	PIGH	RRP1	ITGB1BP1	DYNC1LI1	TRAF3	KIAA0586	EIF3I	LETM1	PIK3R1	NOMO1	AADAT	C5ORF51	FBLN5	ERLIN1	TBC1D32	SNRPA	UQCC1	RPTOR	CDC23	MESDC1	TRAPPC2L	POU6F1	ACAD11	POLR1D	AHNAK2	ELOVL7	DNPEP	PHYKPL	ARL6IP5	CTD-2547G23.4	DLGAP1	ANKRD52	CCK	KRT10	CBWD7	CCDC92	PTBP1	NSL1	PTPRE	LDLRAD4	CEP63	GSAP	NADK2	PPP1CC	ARL4C	TLK2	ZNF181	TENM1	GTPBP8	CCDC115	BZW1	KCMF1	LINC00094	ATP2B2	ZNF251	STRN3	DPYSL5	RNH1	PDGFRB	RNF44	OST4	SEMA6B	MECR	RALY	LINC01481	RBM18	NPEPL1	EIF5B	RNF20	NDUFA2	UNC119	NDRG1	SIDT1	ZFP82	ZNF585B	TCOF1	AUH	C15ORF61	KLHL9	AES	RP11-258F1.1	FABP5	GGCX	BFAR	CCDC159	KLC4	MICALL2	SPIN2B	NCAM1	ANKRD13A	KITLG	PTPRR	TMEM127	ACO1	C12ORF10	SPNS1	BHLHB9	GNB2	BOD1	EMC10	ALS2CL	CNOT3	ZNF785	IRF2BP2	UBL4A	SLC26A4-AS1	CENPB	DNM2	SLC31A1	AC096772.6	DDX26B	TRAF5	TOP3B	PTPN12	LMBRD1	GRM3	CRELD2	RNLS	TCEB3	BEX5	ZMYND8	METTL14	MTPAP	RSL24D1	LRRC16A	ZNF519	PCSK7	SLC30A6	ARAP1	SLC25A45	CYP26B1	TRIQK	FBXL12	MTCH2	KCNMA1	PFDN6	SH3BGRL	RAP1B	DEDD2	FAM69B	RASD2	ZNF66	SPAG7	CCDC102B	NCAN	NOM1	PWAR6	CA5B	ABCA10	PCBD1	RNF139-AS1	TKFC	TLE4	CEP83	ST3GAL3	CX3CL1	CAB39L	FXR2	MIDN	TBC1D19	GCSH	ZRANB2	MRPL22	ZUFSP	GFOD2	ALOX12-AS1	ZNF512	ANAPC5	XPNPEP1	ARHGEF10	EGFL7	NCSTN	FAM117B	DNMT1	CREB1	TIMM23	CDR1-AS	RRAS2	POR	ARMCX2	SNHG21	TBC1D2B	RPF2	ABCF3	ACTB	GLTSCR1L	OGFOD1	NAT9	NDN	CDK8	MSRB3	COMMD4	CALR	BHLHE41	LYSMD4	CDK5RAP2	DBNDD1	TMEM14C	ZMAT4	CLSTN2	KCNH4	SCAMP4	POLR1B	DIMT1	NPRL2	NEURL4	ANKRD20A4	FAM45A	CARF	PSMC4	EIF2B4	PIGU	SEPT7	SUSD5	SEC22A	SEC11C	GATS	BAD	RARS2	MATK	TRIM9	FAM189B	CTNNBIP1	EXOSC9	PFKFB3	HTR1E	CTCF	THOC5	COG7	GGA1	FBXO31	RBCK1	FBXO2	C20ORF27	DYRK4	ERP29	LCLAT1	ABCB6	PLXND1	RAB12	KDM2B	WDR3	LGMN	CRY1	PTP4A2	GRHL1	AJAP1	TUBG1	BLMH	STRN4	CHRNB2	BRAT1	ALAD	C16ORF87	SH3RF1	ATXN1L	DGCR6L	P4HTM	C6ORF106	COLGALT2	GAA	ZNF92	RNF175	CCKBR	ARRB2	LAT	CTD-2651B20.3	GSTO1	TPGS1	B3GLCT	RBM10	ATAT1	ILVBL	NEAT1	MFSD10	UROS	OSCP1	GPC6	RNF38	FDFT1	GALNT16	EMC7	TTC33	FAM216A	ZDHHC20	ZNF275	TCTN2	TMEM8B	SH3KBP1	ADNP	JUND	SIRT3	FRS3	EIF4E3	RNF180	ILF2	DBNDD2	PRPF40B	MRPL35	ARHGAP11A	GTF2H1	PRKAB1	TIMM17A	B9D1	TSPAN14	CSTF1	BRINP2	SF3B4	LASP1	PLCG1	SMAD3	PITPNM2	CNTN4	EEF2K	DBP	RNF208	IFT27	CSGALNACT2	PTCH2	LIFR	DCTN1-AS1	INADL	CXORF38	KCNIP4	MYNN	DTD1	CMPK2	ECH1	SRC	BAIAP2-AS1	NUS1	RALGPS2	USP33	MMADHC	STK38	ZNF780A	PCDHB14	SLC2A8	ARPC5	EPDR1	RDH14	SAP30L	HBP1	NPAS2	EI24	SLC12A8	PQBP1	BTBD7	RASA4	RAD52	IDH3G	DNAJC27	SLC48A1	SSTR1	L3HYPDH	GSTM4	RP1-267D11.6	THUMPD3	EPHA10	LY6H	E2F6	NRSN1	OS9	CAMK2B	TSG101	CDC7	PEX5L	RAB35	ZNF626	FAM212B	DNAJB9	SLITRK2	VWC2	ANKAR	ADAMTS3	RHOQ	PPP1R14C	ZNRF3	NDST3	MRPS18B	RP11-1299A16.3	ADAMTS2	PLD6	PRKRIR	ZNF470	DBF4B	PAMR1	FUT9	FKBP11	RNF7	LINC00665	CHAMP1	ZNF566	RNF217	ATP4A	CFAP43	TOM1	C22ORF29	BDNF	EPB41L3	H2AFX	GTF2E2	CARNMT1	G2E3	ENO2	ZNF607	RNF168	NBPF12	ELOF1	MIR4435-2HG	ELP5	SMPD3	NR3C2	TFIP11	GPR137	EED	SSH2	STARD9	CIART	TRIM16	LAMB1	PRR36	ANKRD54	ATG9A	TRAPPC4	COMMD2	TAGLN	PLBD2	WWC3	PLEKHM1	RWDD4	FBXW5	LINC00294	FLAD1	CHCHD3	STT3A	PRKACB	ZNF516	TRAF3IP1	CNTNAP4	IL17RA	TXNDC11	SLC18B1	CHAF1B	SLC46A3	MRPL39	KIAA0825	CD63	FBXL6	TRMT6	MAOB	CRHR1	HMGCLL1	SDHAF1	TMEM230	KLHDC4	SLC3A1	UBAC1	ERGIC3	ACAD9	ATAD3B	STX6	MAPKAP1	KCTD6	ZDHHC4	GOLPH3	WDR73	YTHDF1	CDH7	STK24	DNAJA3	RPL22L1	SRM	SUCLA2	SMURF2	HSPA5	CTSL	UAP1L1	RP11-488L18.8	NLRP2	RP11-521O16.1	IPO13	RBMX2	LAMTOR1	MMP25-AS1	DVL3	CNNM2	NOL8	FAM136A	HIVEP1	MAN2B2	PTGDS	MTAP	CBR4	CSRNP1	IPCEF1	LINC00116	PDAP1	CSNK1G1	PNPLA2	MVB12B	RP1-34H18.1	WDR36	NCAM2	SEPT9	SLC38A7	THAP11	SHISA5	NICN1	CRTC2	RAP1GAP2	LIN52	FBXL15	TRIM17	CLEC11A	MPHOSPH8	PRELID2	NPHP4	RPAP3	HR	NDUFA6	PDIK1L	JRK	NEK11	CASP8AP2	CEP170B	TRMT61A	YDJC	DFFA	LRP8	CEP70	EIF4EBP2	EMC9	MESDC2	FBXO45	PET100	MED16	EIF3G	C1ORF159	OCLN	DCK	MRPL3	CCDC85A	NDUFA3	RTN4R	PAIP1	FZR1	OSBPL9	PLAA	ZNF589	KIF21B	FAM193A	TPM2	INPP5E	CCNF	POLDIP3	CTC-559E9.1	MYADM	CHMP2A	MAP4K2	MED8	ERGIC1	TAF2	ZNF496	SMAD4	TAF4B	PHF21A	PNMA5	NFIC	VSTM2A	GTPBP10	IVNS1ABP	DDX54	CCDC91	C16ORF70	ZNF420	GPR68	RP4-635E18.8	PPM1J	ZCCHC7	TRIM54	SLC17A6	B3GALNT2	HAUS2	SORBS3	BIVM	HCFC1	POU2F2	MBLAC2	MSC-AS1	KCTD18	EXOSC6	NLGN3	TAF8	TMEM9	UBE3D	ANKS1B	LIN37	SETBP1	PPFIA1	UBAP1	FAM102A	AZIN2	GALE	URB1	MRPL57	SOGA1	LRRK2	RPA2	CYB561D1	CKAP4	DUSP12	BMS1	CECR7	EXOSC5	ZNF883	FAM120C	GOSR2	ZNF74	C6ORF203	EIF5A2	RRP12	CEPT1	UTP18	IMPDH1	DNAAF2	BCL7B	KIAA1644	ZFP28	AP3S2	GPR137B	NEUROD6	DNER	NELL1	NRF1	GALNT2	FARS2	CACNG3	TMEM50B	ATG10	PIP5K1C	PSMA3	BEGAIN	ZNF658	SPTAN1	SMYD3	MTMR2	KIAA2013	WDSUB1	CDKAL1	PSEN1	RP11-479O9.4	FKRP	GMPR2	CCDC113	SNF8	TBC1D8	TRIM13	RALA	POLR2I	TMSB15B	TRMT2A	ZSCAN30	ASCC2	DNAH9	NEURL2	ING4	USP37	VPS16	KCNN2	MAGEH1	EIF3B	RCC1	NDUFB3	COMMD9	GNG2	FUS	AHCYL2	PGPEP1	CHML	R3HDM4	SEC61A1	ZNF704	LRCH1	SCARB1	BRIX1	ZNF641	RP11-586K2.1	DNAJB4	CXORF40B	CECR6	DGCR9	DLG5	COX20	ERI2	ZNF195	MANSC1	ARMC5	CUTC	ZNF407	GALNT3	TFDP1	TMEM109	TBC1D13	PTGR1	RWDD3	GLRX3	PGRMC2	SHFM1	COASY	AKAP5	UBA1	RAD1	PSMD10	TMEM170A	MRPS7	CNTN5	STAM2	PDCL	NEIL2	OARD1	HIST1H4C	SMG1	SS18	PLA2G6	C5ORF17	FAM89B	THSD7A	AKTIP	TTC26	TMEM151B	SPHK2	PGBD1	SCN8A	GPSM1	TMEM214	RGAG4	RAB4B	GPR12	GPRIN1	NBPF19	SLC22A23	UCHL3	RP11-2E11.9	P3H2-AS1	MTERF2	STAG1	SRPRB	SENP7	ZC3H7A	PIGM	RP11-268J15.5	EIF4A1	TMEM258	PBX1	SOS1	SH3GL1	STX17	CCDC191	ZFYVE26	WDR1	ARV1	ATP8A1	CHTF8	CD2AP	PXMP4	ABHD17A	ZNF444	SYS1	ZNF682	TMEM63C	ARC	PVRL3	ABHD14A	C11ORF54	RRP15	CDH10	USP44	HOPX	MFI2	ZDHHC18	SEPSECS	TOR1AIP1	FKBP14	KANTR	PLOD3	TMOD3	SLC27A4	RPS20	POLG	KCTD8	STARD5	KCNA1	NADK	ZNF324	MAP10	C1ORF95	MXD1	NTPCR	ELFN2	ZNF577	TBCCD1	WTAP	AKAP13	TEX2	RCN3	ASNA1	NBEA	ZNF32	OXLD1	KRBOX4	PCGF3	FAM188B	KCNAB1	SLC43A2	CCDC184	VKORC1	TBCC	KCNB2	CPEB3	LINC00839	VPS33A	TSNAX	ST5	SPEG	MSANTD3	EXT1	KREMEN1	NDUFAF4	SLC52A2	PNPLA7	CYFIP1	RALGAPA2	FOXP4	C20ORF203	GALNT9	NAA38	CDC34	KHNYN	ADGRB2	PCDH19	RIMS4	SNED1	APPL2	ITPR1-AS1	PANK4	MFAP1	GTPBP1	SLC22A17	AGBL3	MEMO1	PAG1	NFXL1	USP35	CPSF2	FCHO1	BMI1	NCOA3	SLTM	GTF2H2C	INO80E	MAGOHB	RAB11FIP2	TWF1	SKAP2	EDC3	RHBDD3	FRMPD2	MAGOH	LINC01122	RPA1	FAM103A1	DUSP5	PPP1R11	PEX10	GALC	PLEKHA5	AKAP17A	RCHY1	RNF13	MPPE1	LRRC37A3	BUB3	RP3-323P24.3	ADAD2	EMX1	ITPA	GSTCD	FRMD6	PCDHGC5	ZNF567	SLC25A38	GUF1	USP45	AC007563.5	DNAH1	PEX19	DNASE1L1	PGGT1B	DALRD3	ALG6	CCZ1B	ALG8	ZNF527	MAP6D1	EXOSC1	LHX2	ZNF273	INTS4	PRR14	RP11-1114A5.4	RP11-53O19.3	RHBDL3	C7ORF55	SPRED2	ADPRHL2	CAPS2	MRPS6	CERS1	EPB41	SGTA	EIF3D	C2CD3	APIP	ZNF582-AS1	NPHP3	FRG1	ARGLU1	RDX	IGBP1	DHRS1	ACBD6	CXORF23	TIMM44	JAM3	RCE1	UPF3B	LSM7	TTYH3	EPN2	TTC39B	KPNA2	DUSP18	RBM15	MED25	MAEA	CDKN2D	XYLB	GLE1	HIBCH	SEMA4B	ARHGEF11	CAND2	MRPS35	IWS1	OTUD6B	POLR3C	ALG11	C9ORF24	NLRX1	EXTL2	ASB6	TSEN34	FAM13A	CNOT10	CSRP1	PRRC1	SYNJ2	CLEC16A	ARPP21	MAP3K3	BCAR1	LMAN1	ZNF808	PEX16	RINT1	NOL6	NTAN1	CCDC90B	DLAT	RPUSD3	SCO1	MIR137HG	CRIM1	FNDC5	ZNF746	PRMT9	COA3	LRRC49	FAM69A	SVIP	COL11A1	RP11-689P11.2	MFAP3	POLR2F	SMIM17	REEP3	ASB3	RP4-555D20.2	FAR2	ASB7	ADAMTS9-AS2	TESK1	GTF3C3	GNA12	PACRGL	PHF8	TSR1	C18ORF32	ARMC2	CEBPB	PGD	RBM24	FADS1	FBXW4	ANO8	ZBTB48	USPL1	NIN	CCNDBP1	GSR	STAM	MORN1	ZNF484	MMP24	MCTS1	KIAA0408	DGAT1	MED27	TMEM150C	GPR176	VIPAS39	SLC38A9	CDH8	CTB-50L17.10	ORMDL3	SLC29A4	DPYSL3	ACYP1	UBQLN4	ZNF140	SRA1	PAICS	CNPPD1	PDCD11	FAM149A	HECTD3	LINC01322	ZDHHC23	UNK	ENGASE	PSMD9	ONECUT2	LEPR	LIG4	TRIM41	WDR59	NCAPH2	TAB3	PHACTR3	PIAS3	COX7A1	DNAJC28	RNGTT	BTBD2	TSGA10	TBC1D30	MKKS	PPP1R12C	CDK2AP1	TGFBRAP1	NPY1R	FAM127C	UBE2M	SLC27A1	NOMO2	SLC7A6OS	BABAM1	ADAM15	RYR1	LINC01515	NENF	ZDHHC24	PPARGC1A	WRNIP1	CHI3L1	RP11-77P6.2	FLNB	PPP4R4	HPS1	MKRN2	CDS1	MAPK8IP1	MUT	PTPMT1	AMIGO1	PIAS4	FTSJ1	AIDA	AIFM3	STX4	DDX19B	GTF2F1	ZNF629	RPP30	PURG	NOSIP	CASKIN1	RAB30	LAMTOR3	MVP	NPTX1	GRID2	ARHGAP17	ATP5O	ALKBH4	C2ORF74	POC1B	NFIB	IGSF11	GGH	ZDHHC1	MRPS10	ALG1	NOV	SRPK1	RELT	MZT2B	EARS2	EIF2AK3	WTIP	PNRC2	RAB33B	RASGEF1B	MOB1A	HUS1	UXS1	SLC1A1	ZNF559	CDK5R2	PUS1	C18ORF8	UNG	STXBP6	CTDP1	LIMS1	NUFIP1	ALOX12B	CEMIP	DDX52	CEP41	DDX39A	EPHA3	PEX13	PVRL1	PLPP5	DNAH10OS	NWD2	AMMECR1	DDT	THAP6	KCNA2	TM7SF2	ZBTB37	GLCE	UMAD1	SMC3	ZNF461	IER3IP1	MRPS18C	LINC01001	NNT-AS1	RP11-826N14.2	CSE1L	PRR7	PRC1	TTC1	UTP4	OPALIN	MRPL51	HIBADH	SPATA33	GATB	SGCE	RNASE1	DCP1B	DTX4	DPM3	NOL11	LRRC8A	LEO1	PFDN2	TDRD3	CALN1	POLH	COPZ1	RTN4RL2	RRP8	ZSCAN31	WNT2B	SETDB2	ZNF33B	LGALSL	SSTR2	STOML2	NAPRT	IPO8	YIPF5	NUP210	GUCY1A3	SORD	AGPAT5	C16ORF91	ZNF774	TFAM	MRPS36	PLXNA3	ZNF283	PPFIA2	SMARCB1	SRP19	TOMM22	PARP11	FAM200A	GRAMD1A	FBXO18	MRPL10	POLD2	TAF10	SELO	RNF219	ROMO1	GREB1	ANO10	TIMMDC1	PLA2G16	TPMT	VWA8	JAG2	ITPK1	MRPL18	CRAMP1	ZNF514	LTA4H	AC145124.2	CYP2E1	ZBTB45	RBAK	TMEM68	HYI	ACSL1	LINC00957	PPP1R13B	KIAA1143	FBXO27	C9ORF3	FAM50B	NUP54	FAM195B	ST6GALNAC5	LMAN2	LRFN4	CALD1	TMEM135	FAN1	ERMP1	ANAPC13	SLC7A8	ECHDC2	TLE1	STARD3NL	PGM1	ATP5SL	NAB2	WASF2	AC092835.2	MFSD12	CABP1	AGAP6	RBM19	C11ORF24	RBBP8	DCAF4	FIGNL1	BUD13	LNX2	SNHG7	CDK6	LINC00893	TRIM46	NPRL3	WDR18	TCEAL8	CAPN10	MANBAL	CDC37	EIF2D	ZNF534	ANKRD13B	DNAAF1	ADAMTS10	EFCAB2	COX17	ZDHHC22	CADM4	ANKRD2	PHPT1	COMT	BBS1	PLEKHO1	ADGRG1	BLOC1S2	SLC26A8	CDON	APOOL	UBE2J1	TMEM116	BET1	CHKB-AS1	NTRK3	SEMA6D	SGPL1	LINC01138	WDHD1	AMOT	ALDH1L2	SIPA1L2	DHX32	TMBIM4	DUS4L	METAP1D	SLC25A26	KCNH5	PDGFB	CEP57L1	DCBLD1	THBS3	BRI3	TP53RK	ISPD	GGA3	EIF4E1B	SMCO4	SRRT	B3GALT1	RTFDC1	NUP50-AS1	SLC2A6	GAS2	RASL11B	ABCG1	ADAM20P1	ZNF446	NDOR1	ATP6V1C2	ELP6	DTWD2	CRAT	TIMM10B	ZNF827	FANCA	WHSC1L1	ELP3	RHEBL1	TWF2	TRIM35	SLC25A11	B2M	HTR5A	KLHL26	IL1RAPL1	POU6F2	KIAA1109	SMIM10L1	MAST3	EVA1C	MAP3K11	IKBKG	RPUSD4	STXBP3	RNF167	FNTA	KBTBD6	RP11-416I2.1	PIBF1	FAM213B	GPATCH3	ANKS1A	GSPT2	WDR74	LRCH4	TMEM222	RNF2	LRRC6	C11ORF68	MLX	PRPS1	SYNRG	DDX55	DANT2	DIAPH2	ATP1A2	ALDH6A1	SMIM10L2B	SIKE1	MTG2	C2CD2	KB-1517D11.4	ATP8B2	MEN1	C3ORF17	CSNK2A2	MRS2	MAP2K5	TMEM219	MAP7	FANCL	SSBP3	ORC5	VARS	ABCA7	TOMM34	MAD2L1BP	DPM1	NACC1	RHNO1	PRMT1	RAB37	KCNF1	ARSG	PLEKHA2	ATF7IP2	MKNK2	TCEAL7	GPT2	SCRN3	GS1-124K5.11	TMEM232	SERPINB6	C20ORF96	CHIC2	ATP6V0E1	GPR19	R3HCC1	CERK	CMSS1	CEP126	MED9	DDN	TMEM147-AS1	SDF2	WNK3	SHISA4	TMEM242	FLJ37453	OSER1	ZNF117	PPP4C	TBPL1	INF2	TRNT1	C7ORF60	C14ORF28	SNRPD3	GABPB2	ZNF839	SART1	THAP7	CAMSAP3	LINC00923	FAM221A	FAHD1	TRIM24	TTC3	POLR3GL	RECQL	ACVR2B	BRD1	SPAG8	PPFIBP1	PTPRK	DGCR14	ZBTB4	SIGMAR1	UTP15	ANKRD18A	NUDCD2	RBKS	MGST2	PPP2R5D	MLST8	TMEM161A	MRPL15	ITGB3BP	SEMA5B	WDTC1	ROBO1	ACP2	RP11-258C19.7	CNEP1R1	SETD6	FGFBP3	HADHB	FSIP1	WDR91	PALM	ANK2	SIDT2	MTHFR	PARL	SUSD1	IQCJ-SCHIP1	FHIT	RP11-1094M14.11	SERPINI1	PDE4B	BCOR	CTA-228A9.3	DDIT3	MIS18A	TAPT1	NSMCE3	PAPD7	SLF2	POPDC3	RCCD1	TSC22D1-AS1	SCFD2	INAFM1	RP11-437B10.1	STK35	DSCR3	HAT1	BCR	STXBP5L	ZFP62	GTF2H5	C7ORF26	SLIT3	COL24A1	RP11-83A24.2	KDM7A	LZTS2	SLC25A25	ERICH1-AS1	RP11-111M22.2	PDE8A	KMT2B	FAM84A	SNX4	CD276	RAD9A	ZDHHC9	NABP2	POGLUT1	LHFPL5	LYPD8	TRAFD1	ZNF570	RNF5	RP11-260M2.1	ZNF17	ALKBH7	RP11-708J19.1	CLN5	TNIP1	CIC	TPRA1	ZNF146	DRG1	PRPF31	CHSY3	ST3GAL1	IFT74	RCBTB1	PBX2	SNAP29	ZNF304	SCRT1	DRAM2	TMEM74B	BBOF1	QRICH2	SLC26A4	LRRC42	SMIM19	SNHG9	DNAH14	GLRX2	BCL2	MCU	R3HCC1L	UBE2Q1	GABRA3	ZNF432	UAP1	PRCP	ARHGAP33	TRIM14	CLVS1	HPS5	C1ORF109	ACKR1	RP5-862P8.2	DPAGT1	ZBTB1	TSPYL2	MLH1	KHDRBS3	NAMPT	FAM161B	ZNF18	RAB15	RAP1A	E4F1	POLR2J	TANK	SCN4B	CRIPT	VWDE	DOCK7	TMEM39B	GPRC5B	TMEM223	RP11-74E22.8	C19ORF53	TXNDC12	PSRC1	FKBP2	DPP6	ZCCHC9	NOA1	TMSB10	NUDT16L1	PRKCD	UBE2E1	HLA-A	NCBP2	SULT1A2	DYRK1B	DACT3	DAGLA	LINC01534	ACTR8	RFPL2	AK3	PDGFA	C19ORF25	GPR135	PHF6	C8ORF33	LRP6	NAIP	ADAM32	DEAF1	TMEM87B	FAM218A	CD83	LRRC73	SNAPC4	HLCS	SMYD4	DIABLO	ECM1	KLHL15	TLDC1	ZNF334	SGPP1	CYP4V2	SPTSSB	C17ORF80	POMT2	MTSS1L	STX2	POLR1C	RBM41	SCAMP3	TEX264	CHPF2	FAM182B	PIK3IP1	SLAIN1	TRMT44	GLS	CLPP	MYH14	AKT1	FAM153B	MET	RAB11FIP5	ABCB7	SP4	ANKRD27	RP3-403A15.5	KIAA1958	TXNRD2	GPM6A	FAM47E	ARHGAP12	RHOF	DHX8	CPNE7	METTL15	EXT2	ZFAS1	CHTF18	PSMG4	B4GALT3	ZNF740	RP11-710C12.1	RAB2B	FNDC3B	ZNF543	PAPOLG	ADGRA1-AS1	RP13-516M14.1	HINT2	DNAJC9	ACSF3	BORCS8	MRPS15	PLXNA4	PCCA	HEATR6	GRHPR	RP11-333E1.1	RFC5	ALKBH3	BCAS4	CHL1	ZDHHC2	CFAP20	SMIM8	CTDNEP1	GORASP1	ATG3	SCAND1	ZNF391	B3GALT4	ZNF727	ZNF836	DNMBP	KCNC3	ZNF7	OSBPL10	PCIF1	ATP7A	SMC1A	SLC16A6	DFFB	FFAR4	MYO1E	TMEM243	GAREM1	CAPN10-AS1	RP11-66B24.4	NAAA	ARRDC3	ZNF169	RAB33A	EGLN2	CCDC117	DROSHA	PCYT2	FAM73B	ZC3H12C	LARP7	SYAP1	PRKAG2	LSM3	WDR27	ZNF107	ICMT	ATP8B1	PHF5A	ZNF358	DNAJC24	SOX12	DCUN1D3	APRT	RMND1	MYO1B	ASS1	PAN3	TMEM94	TRPV1	RILPL1	HINFP	MLLT1	HRAS	AP3M1	PDGFC	PTK7	CCDC58	TINF2	NKAP	TDO2	CCDC107	RP11-497E19.1	SNRNP70	NAB1	NPIPB4	MTHFD1	CC2D1B	GNAI2	FITM2	TLN1	MSH6	RASGRF2	SPG21	PPP1CA	CACNG8	THEM6	TIGD7	BAG1	SYPL1	OLFM1	LRRN2	NBPF1	TRAPPC10	ADGRA1	INSIG1	IFT52	NBPF11	RP11-379F4.4	TTI1	TMCC1	CTPS1	TRIP4	CNIH2	MYH9	DERL1	RYR2	CACNG7	ZNF814	KBTBD2	JMJD6	SAT1	ZNF681	ACSS3	SGCD	PARP16	TPCN2	NUP155	ZNF790-AS1	TMEM132D	ZXDC	ATXN7L1	ZNF330	DHRS7	MEF2C-AS1	AZIN1-AS1	CKMT1A	EFNA1	HIRA	EP400NL	MARCH5	MFSD14B	LHPP	VIMP	PYCR2	FTCDNL1	ABLIM1	LINC00493	TRIM4	SF3B6	NHP2	SLC35F1	CTD-2260A17.2	ZNHIT1	TIMM13	COPRS	NFE2L2	UVSSA	PSTK	FAM78B	ASMTL	TYW3	GANAB	LINC01202	RP11-61K9.3	PRDM8	TMPO	WDR45	CNTNAP3B	ZNF544	FZD6	MRPL48	HYLS1	TYW1	GFM2	SCN1B	HNRNPAB	CDH11	SEC23B	FBXW7	HDDC3	STK19	GALNT13	SPOPL	SLC25A42	COBLL1	U91328.19	SNHG10	SPDL1	ZC3H3	EME2	DBF4	CCPG1	RP11-319G6.1	FLYWCH2	PTCHD2	WDR70	DUSP7	CCDC106	ZC3HC1	FARP2	PAXBP1-AS1	NOL7	RP11-93H24.3	BAIAP2	GMDS	PYROXD1	SND1-IT1	MYBPHL	TBC1D4	PIP5K1B	CBY1	RP11-539I5.1	SLC30A4	SIRT6	MSS51	ST3GAL2	LRRC2	NGLY1	SLC44A2	AKIP1	PDZD2	DPY30	NDUFAF2	KBTBD4	GEN1	ZNF726	CLEC2L	TADA3	KRTCAP2	DCTN6	PPP1R8	RRAGC	DCUN1D5	KIAA1671	UBOX5	ZNF439	GCLC	RAC3	EIF5A	NIFK-AS1	FAM35A	ZNF343	MEG9	LINC00202-1	PROSER1	CDPF1	ATRX	NUDT12	NIT2	WNT3	PID1	GPR173	KCTD10	KCNG3	LRCH2	TRIM26	RPS6KA4	RGCC	EPC2	SIAH2	PPTC7	CNOT6	MLF1	ARSA	TIMM17B	HSPBP1	VWA7	GLTSCR1	CLK2	ZNF771	FUK	TNRC18	ZNF154	MOB3B	UNC5C	CCDC22	ZNF512B	BRF2	INTS2	CABLES2	GNL3L	CAMK1	BEND6	ZNF747	SESN2	ASPDH	RAB11FIP1	RP11-545I5.3	ATXN7L2	FTCD	PIGC	NUDT14	TANGO2	ZNF598	RBM12	TMED7	VPS72	NUP205	RP1-239B22.5	CDK11A	SPNS2	RNF213	FBRS	MRPS2	GAMT	RP1-151F17.2	INPP5K	ANKMY1	MARCH2	SOCS5	FAM171A2	LYPLA2	ZNF623	MCTP1	FAM189A1	ZNF766	HDAC11	BACE2	RNF26	SPRTN	PHRF1	UBXN2A	ACOT9	VTA1	NT5DC1	ZNF563	LTK	TMEM234	NAALADL2	FAAP100	ETFA	OSGIN2	PAK6	CSRP2	ACP6	AMER3	SUSD4	CALCRL	TMEM147	C12ORF73	TFB1M	PRR12	RP11-1391J7.1	CDK7	PHOSPHO2	ABLIM3	VAC14	VILL	ORAI2	IMP4	BAHCC1	DCAF12	LYRM2	SHROOM3	FABP3	AL365181.2	SLC22A9	FAM58A	DCC	MIOS	ATL3	HDDC2	MPZ	PMVK	KCNJ2	LMNA	CYP2R1	TRERF1	IMPACT	CCDC127	TRPM3	RP11-490G2.2	SLC35A3	MMGT1	MAP2	BOP1	C17ORF102	PLXDC2	CMC1	BIN3	RNF215	HELQ	SEZ6	MAD1L1	KLHL11	SEPN1	OXSM	CYTH1	LRRC8C	TMCO1	NKTR	SLC4A5	LRMP	TMEM64	RP11-410L14.2	FRMD8	CNPY3	PCED1A	LANCL3	EFNA3	LINC00152	ADAT1	TTC9B	RITA1	PKNOX1	PHKA2	RPL26L1	OSBPL5	ZNF384	LIMK1	CDHR1	LDB1	GS1-72M22.1	FLCN	ZDHHC7	ZNF394	PRDM15	ZNF141	ALG5	TXNIP	FHOD3	ZNF350	SMC2	C14ORF1	ZNF35	SNAPC5	ADPRM	NCOA5	AC140542.2	DHX58	CASP2	MANEAL	WLS	STARD10	RNF6	TCF4	AVPI1	ZNF397	RAB39B	MIER3	UGDH	YIPF1	ST6GALNAC6	FAM102B	PSMG1	CSRP2BP	NEO1	ERCC8	DERL2	POLI	LSM12	POLR2L	TET2	H6PD	KIAA1919	RNF138	RSPH1	RNPEPL1	GLCCI1	CTA-29F11.1	GNAS	ZBBX	KDM6B	ZBTB20	TMEM179	DNAJC4	TCERG1L	ANKRD40	AC159540.1	ARNTL2	AKAP8	METTL21A	RP11-1055B8.4	POLR2K	VBP1	TCF12	GRAMD4	TBC1D25	RP11-1191J2.2	TRIB1	SH3D19	BBS5	CTD-2540M10.1	CDC42EP3	LL22NC03-2H8.5	SPTB	ZDHHC5	GUSB	CYB561D2.1	FUT11	FAM234A	SETD3	TRAF7	ZNF697	TRMT13	CNGB1	XPNPEP3	ZNF639	MBD2	PAK1IP1	VN1R1	DCAKD	MTMR11	GLUL	PPIL6	LINC00937	ARHGAP6	PRKG1	ARID5A	MUS81	ASL	MDM1	TRIM25	IKBKB	NUP62	UMPS	ZNF557	TSTA3	ZNF383	CLDND2	IQCK	RNF19B	SLC13A3	GNG7	HLA-DOB	IMPDH2	MSL3	ABHD17B	FERMT2	LYRM5	CCBL1	ADIPOR2	NAA40	FAM76A	GPATCH1	MYO18A	HIVEP3	ADO	TEX10	ANKRD34A	BLOC1S4	CPOX	FBXO17	EXOSC7	IL12RB2	TMTC4	ARHGEF1	CTNNA1	APEH	AK1	IFIT5	ZXDA	CNIH4	SERPINB9	EIF1AD	MMAB	KCNK10	SAMHD1	PALM2	ABCE1	KDM1B	HNRNPA2B1	PMS2	PQLC2	C1D	MIEF2	ACHE	CHMP1A	ATIC	RP11-573D15.2	ZNF197	ZC3H18	NOL10	LAMA2	GSE1	NME9	METTL5	RP11-1134I14.8	RASA3	RAB8B	DPYD	PGS1	ENTPD3	IMPA1	IGDCC3	WDR77	POLB	ALOX5	CMTR2	RP11-304L19.13	RGMA	COG4	FUCA1	PNISR	SCLT1	PXDN	IFT88	KIF22	THADA	CBR1	C5ORF34	SBK1	CTBP2	FBXO16	SRGAP2C	NIPA2	DLGAP3	FBXL18	ELMOD2	MT1F	RIMBP2	ZNF234	FAM32A	SRF	CC2D2A	RANBP17	PCNA	TTLL5	HADH	RAB28	HIRIP3	RP11-620J15.3	SPRN	FAM124A	DFNB59	AC009403.2	LINC00909	CTC-428H11.2	KRT222	HSD17B11	KANSL2	BRPF3	GATM-AS1	MTSS1	TAP2	AMT	TOR3A	RP11-430B1.2	GOLGA6L4	RP11-314N13.10	PTAR1	TMEM177	ZNF595	HCN3	MAATS1	SPRY1	DGKB	CCDC86	HMGN5	UBE2J2	CH507-9B2.5	ZCCHC8	KIAA1456	C11ORF74	NIP7	ZBTB34	BANP	RPGR	TYW5	HPS6	KIAA0753	ASRGL1	ZNF337-AS1	YAE1D1	ALG14	ANKRA2	CKB	INIP	COL7A1	C1ORF204	C1ORF131	ERVK3-1	ZNF341	ESYT3	DACH2	EPB41L5	IDS	SLC39A7	HELLS	TOR1B	INPP4B	CCDC3	FECH	C4ORF33	METTL16	ABCF1	PLA2G15	ZBTB8A	ISY1	KIFC3	LINC01197	ZNF48	GPANK1	LDOC1L	SLC25A14	TMEM141	B3GNT4	HTR5A-AS1	SNX16	ELOVL5	DNHD1	HERC6	ARFRP1	NPIPB11	EPHA7	KMT5C	MARK4	LINC00869	RP11-197K6.1	RIPK1	CNTROB	TCTEX1D1	RBM27	C14ORF166	TBRG4	FURIN	COL4A2	S100B	RP11-297D21.4	C5ORF28	RP11-159G9.5	RP11-147L13.8	POLN	SEL1L3	LACTB	SDE2	ZNF135	TBC1D22B	ZFAND2A	FUT10	C9ORF114	MXD4	RP11-395G23.3	PLEKHG1	ZNF654	MMD	FBXO10	ZFYVE1	FAM66E	GALK1	EFNB2	VPS18	CENPP	GDE1	MRPS9	PIGT	TAF5L	RP11-195F19.5	SLC38A11	CEACAM19	TDRP	NAT6	PLPP1	MEIS2	C1ORF122	SPTSSA	CFAP44	ARFIP1	PKN1	CUL7	DRD4	MED7	TMEM65	KIF1C	TDRD9	PNO1	TMED3	SQLE	SEC16B	INVS	VWC2L	SH3BP5L	SREBF1	SDC3	COA7	SLC25A1	FAM162B	UNC13C	MFHAS1	PIN4	KCNK12	PHF11	RP3-406A7.7	N6AMT1	LAMA4	IRF2BP1	KLHDC8B	ZNF830	DNAJB11	BLZF1	ZNF3	NSMCE2	BCL9L	NOP14	TRUB2	SERPING1	SLC2A1-AS1	STK39	PER2	ECSIT	RP11-344E13.4	DCTD	SNRPC	EMB	TCTEX1D2	PARG	IGHMBP2	IQUB	ALDH18A1	LLPH	ZNF221	SLC39A3	CNR1	PTP4A3	AIFM2	RXFP1	STX18	ADCY9	ZNF699	GTPBP2	STK11IP	HAUS4	STX8	SEMA5A	NOP9	PPP2R1B	LSM10	GMDS-AS1	CIT	MGAT3	LBR	PRICKLE4	PAQR8	SGK3	CDK20	HAUS7	NCKAP5L	MRPL13	PMEPA1	STYXL1	ABCA9	MAP2K6	LRRC14	CHST10	AC093323.3	CTD-2020K17.3	NSUN3	MFI2-AS1	RACGAP1	CHD7	OPA3	TRAM2	ASCC1	AL132709.1	C19ORF57	MRPL1	ZNF354B	PLXDC1	MLYCD	EPHB1	FUCA2	FAM122A	MPI	RLTPR	ACTR5	C3ORF62	FLII	FBLN2	RP11-272L13.3	CA7	INPP5B	PLAGL2	HIGD2A	PCCB	C17ORF97	CHKA	RGN	MRPL11	HADHA	FGFR1	MRPL30	LMAN2L	ZFP64	ENC1	RP11-192H23.4	MIR4458HG	RP11-511P7.5	ZNF592	TDRKH	AAR2	ZNF574	TSHZ1	HS6ST2	HPS3	MMAA	SLC25A40	YIPF2	MFAP3L	SHC1	CYB5R4	TMEM2	MYDGF	CNTRL	C1ORF228	SNW1	HAR1A	CITED2	IGFBP4	MGAT1	MRGBP	PFKFB2	ZNF829	SLC27A5	CRNKL1	ARID3A	MSANTD2	BCKDHB	C8ORF76	KLF6	USP19	NIF3L1	WDR89	ACAD10	RP11-286N22.8	NOL3	CREBL2	ZSCAN25	ZMPSTE24	CREB3	THAP4	ZNF44	ROS1	LYPLAL1	GJC1	AC013461.1	PABPC1L2B	FGFR2	ABHD5	C9ORF85	MAPK4	NECAB3	WDR97	TTLL12	CD163L1	P2RX6	AK6	C1ORF198	RP11-416N2.4	RCAN1	TVP23B	PDRG1	AP5B1	UBXN11	COPG2	PLXNB2	FABP7	NUP88	VPRBP	FAM118B	PP7080	SHARPIN	CEBPD	C14ORF169	DHRS12	XRRA1	IMP3	KIAA0196	USP3	TADA2B	FBXO6	ZBED9	ANK1	ZFAT	PTPRT	GRIK5	AMPD3	AQP11	EIF2B3	LACE1	FNDC4	DZIP1L	FAM184B	TAF9B	NDRG4	CMTM6	TIMM9	SCYL3	ACOT2	UTP3	IFFO2	NIT1	ADAMTS13	CTSZ	LIMA1	PPAN	DGKQ	LPCAT1	TPRKB	PCDH1	ZNRD1-AS1	C2CD4C	GPR150	RP11-531A24.3	ATP8B4	STK11	MCMBP	ITGB8	CHAD	NEUROD1	AC079922.3	MPP7	OTOGL	CTA-445C9.14	ZNF580	DAXX	POT1	ZBTB39	SP2	MT-CYB	SIRT1	ZNF142	APOPT1	FAM65B	EMC2	FAM210A	CTB-78F1.1	TTLL3	UNC5B	GPN1	MTRF1L	SIAE	FAM174B	GALNS	C21ORF58	CCDC144NL	MCAM	AP000265.1	SH2B3	MRM1	ZNRD1	ZNF786	SAMD10	IFNAR2	BACH2	CFAP74	PHF10	ZNF225	ZNF260	HMGA1	CCDC126	EIF4A3	NFYB	GOLGA6L9	LLNLF-187D8.1	ZNF502	KIF17	C7ORF49	C17ORF75	FNTB	COLQ	BTD	L3MBTL3	RP11-352M15.2	HAUS5	ARRDC2	OSGEPL1	POLRMT	ZNF772	RP11-890B15.3	NPC1	NME5	TRHDE	TMEM143	LYSMD3	NETO2	IGFBP2	C10ORF88	F12	PCDHA10	ZNF213-AS1	DAG1	SLC6A8	CTA-276F8.1	PHYH	PARPBP	CLEC4G	MAST2	C1QL3	LINC01378	POLG2	SMPD1	RP11-79E3.2	ADAL	FGD1	UBE2A	CAPN15	DNAJC30	NVL	ANKRD16	LRRC23	ZW10	PRSS3	CH17-408M7.1	ADPGK	MTMR14	DICER1-AS1	TYSND1	JAGN1	FUNDC2	ZFHX2	IL6R	GSTZ1	RP11-658F2.8	CLN6	LINC01420	G6PC3	IER5L	TMEM254	MORN3	TMEM191C	GRID1	ZNF561	XRCC1	DAD1	B4GALNT3	ZNF362	SHROOM1	WDR35	RP11-707A18.1	NYAP1	PPP2R3C	TNRC6B	ZNF805	ATG2A	KBTBD12	LSG1	CTDSP2	MRPL36	RP11-284N8.3	IFRD2	RBM39	STOM	MIPOL1	TMSB4Y	CGRRF1	MRPS28	DDX20	MMS22L	DNAJB5	TMEM199	MTF1	FAM13A-AS1	PYCRL	RMDN2	OSBPL3	SNUPN	RNF128	FBLL1	ZNF385A	PTRH1	GTPBP3	ZCCHC10	ULK4	PRRG1	TNFRSF1A	MARCH8	SLFN5	SPSB1	ZNHIT3	UCK2	ALDH9A1	ZNF235	C1ORF233	MRPS33	ALOXE3	PDE4C	DHRSX	TBKBP1	BCORL1	CCDC144NL-AS1	RAMP1	RP1-153G14.4	ALG2	P3H1	MSH5	MAP2K3	PLAG1	ETV5	SLC5A6	DOK5	NAPEPLD	PLOD2	TRIM66	NSUN5	JOSD2	EMC8	TRUB1	ZNF594	ADCYAP1	RP11-475O6.1	PTPRU	RWDD2A	MYO15A	C2ORF68	NEFH	KCNH2	TOB1	PXMP2	PIGBOS1	SGK223	LZTS1	ALG10B	NTN4	MTERF1	IPPK	LINC01250	AFAP1L2	PCNXL3	RPS6KB2	CTD-2293H3.2	SYP	ZNF782	SLC35F6	TRNP1	RAD18	CIB1	NDUFAF6	HMGN3	AFAP1	AC131056.3	C1R	DHRS7B	C3ORF18	LCN15	NBPF9	RPS19BP1	DAB2IP	MNS1	BDNF-AS	SCAMP2	PARD6B	INCENP	ZNF565	PPIE	TSC22D4	ZNF277	RP11-449H3.3	SNTA1	TWSG1	MRPS34	SAMD14	PSEN2	RBM7	BBC3	CFAP54	KCNK3	ARL6	USP2-AS1	UCK1	MBD3	RP11-313P13.5	ZMIZ1-AS1	MTIF2	ITPR2	KCNN3	LMNB2	SUSD6	P4HA2	POLR2M	DCAF17	ABCC9	GLB1	RPP21	REXO2	HCN2	NUBP2	ANKRD34C-AS1	MTHFD1L	PQLC3	DUS2	DECR1	MEG3	TMEM184C	FDX1	MATN4	TSNAXIP1	FBXO8	MRPL47	TAF1B	GSN	RP11-345J4.5	CCDC152	ECE2	GRN	ZNF440	CYB5A	TCFL5	EGR2	MOSPD2	C2ORF49	ZNF662	LIN7B	C9ORF69	FAM20C	ARPIN	CCDC181	AC084219.4	MCM3	PCLO	RGS2	TCEANC2	MRPL52	ZGLP1	ATF7	POLD3	ZNF454	HTR1F	ITPKC	LINC00884	CROT	ERCC2	ASIC1	ZNF280C	COMMD10	TP53I11	GTF2IRD2B	ARSK	HTRA2	MIR7-3HG	TIMM10	CCDC125	COL12A1	GNB3	ARHGAP24	AC007383.3	ARHGEF28	RGS14	TMEM17	ATG9B	GTF2B	RAB11FIP3	ITGA2B	TMEM91	SNX18	CACNA1G	ZNF500	RAB39A	ZNF688	RP11-25K19.1	GADD45GIP1	COL23A1	FAP	ZBED5-AS1	TRIM22	BUD31	SLC1A2	COL11A2	DNASE1	GAB2	CEP112	STK3	PDIA4	RP5-864K19.4	RP11-367N14.2	RAB29	CTNNBL1	IER5	TOR2A	CLCN5	CLYBL	KEAP1	GTF3C4	RARB	PRIMPOL	LRRN3	DPP4	UBL7	RAD54B	TATDN1	SLC35E4	NBPF20	ZNF232	MRPL45	TELO2	GPATCH11	CARD9	ZNF33A	RP11-128A17.1	SLIT2	POFUT2	KSR1	SLC8B1	AIFM1	ADSL	TTC13	GCN1	LIPE-AS1	RP11-147L13.11	RNF169	EBP	METTL3	COX16	ZNF865	RP11-582J16.5	NR2F6	FEN1	CA10	HRASLS	RP11-433J8.1	ZFP1	HNMT	HECA	DDX47	POP4	RHOBTB3	C17ORF89	GZF1	SLC25A13	CNIH3	ALDH7A1	CYP20A1	SLC37A4	IL34	NSRP1	C8ORF37	GABPA	CTD-2047H16.4	ANAPC15	CABLES1	OBSCN	GPN3	AXIN1	USP12	AKR7A2	PLEKHH1	ZNF529-AS1	RP11-400F19.6	BTG2	PTH2R	GPR61	ZNF611	KHDC1	POFUT1	ADAM19	ADGRF5	CRISPLD1	PCDHB4	HDGF	KIF13A	TARS	DNAJC3-AS1	EOGT	MRPL14	ZBTB14	TFE3	NBL1	TRIM16L	ZNF223	LIAS	PRIM1	SURF6	AUTS2	PRPH2	ATPAF2	SFXN4	FAM163B	FAM114A2	ING3	GID4	SRGAP3	LYRM1	SBF2-AS1	TNS1	PTPN20	ZNF776	PAQR7	ZWILCH	CCM2	DNASE2	ATP6AP1L	XRCC6BP1	PTPN13	CENPJ	CHN2	NFU1	NRG2	CDR2	DNM1P35	BLVRA	ADAM20	CRK	LTV1	SCNN1D	SUPT3H	PDXP	DENND1B	PACERR	PCDH8	LRFN3	CNTFR	ABHD17C	ATF1	CBLB	MIEF1	SCARA3	HOMER2	ZNF761	SMARCAL1	NUP188	CTBP1-AS2	MATR3	ABCD2	LYRM4	KLHL5	RYBP	KCNAB3	FJX1	PALD1	NNMT	STPG1	TIMM8A	FIGN	JAM2	RBM45	HS3ST4	UTP11L	AGPAT2	TRMT10B	VARS2	CTBS	PGAP2	MDH1B	MRPS17	SLC41A1	RECQL5	KIAA0355	ZNF622	RRBP1	CAD	MRPL24	KIF26B	RBMS1	RP11-798M19.6	SYVN1	RP11-766N7.3	HMGB2	TSHZ2	UNC119B	TMEM42	EXOC3-AS1	TTC30A	SIL1	IFITM10	RINL	DNASE1L2	SETD1A	ANKRD37	SPTY2D1	LIX1L	KCNIP3	ACBD4	C7ORF43	ZNF624	REXO4	SV2C	DPY19L1	PUDP	FOXN3	TRIM36	TSPAN9	ZKSCAN4	ZNF317	GCAT	EIF2B2	RASIP1	SH3RF3	RP6-91H8.5	ZNF75D	CAT	GLIDR	TMEM117	CHRM2	LL0XNC01-16G2.1	ZNF419	PPP2R3A	ZRSR2	ATG4C	SLC35E2	POP1	INPP5A	PHF2	GNG10	MIR181A1HG	PI4K2A	BTBD6	KCNQ4	ZBTB46	RGS12	ALG3	TESPA1	RFT1	MTA2	ZBTB49	RABIF	LINC01616	TPBG	RANBP10	NFATC3	MYO9B	DCLRE1A	ISOC2	WDR11-AS1	FLRT3	B3GNTL1	DLEU2	RNF121	LINC00115	PDE7B	DEDD	COMMD6	SGPP2	MAPK13	RP13-192B19.2	CGREF1	PACRG	DNAAF5	SLC16A1	UNC80	SENP1	CTA-384D8.36	ALG12	C2ORF82	KBTBD7	KLHL4	VSIG10	LLGL1	LDLRAD3	FBXL14	PIM2	GULP1	APOA1BP	RP11-575L7.8	LINC01436	ZNF554	VPS54	USB1	NRP2	RP11-464F9.20	C5ORF15	COQ10A	RPUSD1	RP11-434B12.1	RFC4	GLIPR1	APBA3	NT5C	GLRX	MOG	ACOT13	RP11-459O16.8	NR2C2AP	LINC01106	GHR	LINC01006	POMK	ZNF846	YY2	LINC00950	RP11-172H24.4	RARA	ZNF614	RBBP9	TBC1D2	ZNF573	ZNF649	ESRRA	LURAP1	ACBD3	TM6SF1	RNF17	KBTBD8	ARL6IP6	ZNF880	GPR63	CCL28	PIP4K2A	RP11-267M23.4	RP11-147L13.13	TMEM97	SCARF2	FSTL1	C2ORF40	GTF3C2	RP4-612B15.3	RNF139	ZNF227	DST	CETN2	DNALI1	MDP1	TECTA	CRHR2	KIF27	LINC00526	FLJ27354	WNT10B	SNAPC2	ANKRD20A2	HEMK1	YARS2	PIK3R3	LINC00863	RTN4RL1	MIRLET7BHG	SCN9A	POU3F2	CHN1	EXOSC2	PDP2	HSP90AA1	GADD45A	IARS2	FAT1	SLC8A1	FAM227A	GPR3	GSKIP	POLR3D	HSPB8	ZMYND19	BRINP3	TMED5	CNOT11	EPHA5-AS1	NOMO3	ZNF263	SLC25A33	OLFM2	CD8A	CLU	NKAIN1	PINX1	BAK1	AP000230.1	LYPLA1	CFL2	A1BG	SLC39A1	RP11-191L9.4	DUSP2	UBASH3B	ZNF175	GOLGA8N	EIF6	MCAT	BMPR1A	CASC2	RPP25	AKNA	WDR31	RP11-488C13.5	PLCH2	IRF9	SYNGR2	GTF2IRD2	NANS	ZKSCAN2	UG0898H09	IFI16	PREX1	PPM1F	GNPNAT1	PPRC1	VLDLR	CNNM4	COLGALT1	OTUD7B	ZSWIM7	KIF9	B4GALT7	GNA13	AP001372.2	SLC38A10	PEX2	BCL10	DCDC1	POLR3G	ITGAE	APAF1	KCNN1	SP1	RPAP1	SNAI3	CAMK2A	RP11-273G15.2	BTBD19	ASPHD2	TMEM11	SMYD5	CLCN2	PTCD2	PWRN1	CCDC74A	KLHL20	RIPPLY2	GTF3C5	AGFG2	TMEM44-AS1	FLJ20021	ADGRV1	ZSCAN5A	GCDH	P3H2	ABCG4	FBRSL1	COLCA2	MTHFSD	KNTC1	CHST2	SLC50A1	CEP89	PRELID3A	POLL	AC016549.1	TMEM86B	PTS	MRPL46	AC005363.11	ZNF737	MYLIP	KLF8	RP11-123O22.1	TMEM132E	CFLAR	SEC24B-AS1	FANCF	ZNF687	CEBPB-AS1	MAN1B1-AS1	CKAP2	SLC8A3	ZNF282	PATZ1	NDUFS4	PPP1R16A	TNFAIP8L1	FAM156A	GNE	PRUNE	ANKRD35	BCL9	LINC01484	TOR1A	SSH3	USP21	KLF11	RCC2	PMM2	TANGO6	RP11-278H7.1	C2ORF47	MRPL17	DIS3L	SOX8	ANKRD44	TBCE	CISD2	TCAIM	KLHL12	IGFBP5	CDK5	LRRC27	DPP9	ST3GAL4	RAI2	RGS6	DGAT2	ATP7B	RP11-736K20.5	GEMIN7	ZIK1	SMYD2	TMEFF1	SPOCK3	DOK4	ATRAID	IDUA	RFX1	SLC22A5	PASK	C3ORF33	N4BP3	AP5S1	AKR1C1	LL22NC03-86G7.1	CCR10	FGD6	CBLN4	RCN1	GALNT1	CSTF2T	EFCAB6	IQCE	TUBA8	ZNF415	MYPOP	SLC16A14	THNSL2	AP1S2	LINC00951	TRIAP1	GRPEL1	ZNF569	ABCA6	STRIP2	PTPRJ	SCX	RFC2	FREM1	ARVCF	ASAP2	URI1	ABCB10	SLC16A10	ENTPD1-AS1	DPY19L4	KIAA1257	AC145212.2	RASSF5	USF1	RP11-48B3.5	MROH8	RHOV	MOSPD3	NACAD	RP11-88H9.2	PUS10	GNL2	TMTC1	NF2	XYLT2	TFPT	TMEM209	SARM1	TSFM	NRAS	RP11-637O19.2	PCDHGA10	ZNF345	ROBO3	NFKBIA	FAM195A	ZGPAT	C10ORF12	EEFSEC	TJAP1	PPM1D	GYS1	MFSD3	SOCS3	TP53I13	SNAPC1	ATAD2B	VRK3	RP11-386G11.5	NUDT18	SGSH	MIPEP	ZNF696	TADA1	ZC3HAV1L	TSTD1	MAK	BBS4	ZNF280B	NDC1	PIGF	PSMA2	HEXDC	UTP14A	SEMA6A	PPP2R5A	PCGF2	ZNF678	POLR3B	ZNF143	DHRS4-AS1	PALLD	ANK3	C9ORF172	MGAT4C	SPATA6L	SYDE2	RPA3	RORB-AS1	CTC-273B12.10	HAPLN4	LINC01102	TP53INP1	YOD1	SARS2	EIF3C	COL18A1	FAM220A	GKAP1	DPY19L3	MOB3A	NBPF26	COTL1	CTC-340A15.2	AC007228.11	FAM110C	SLC27A2	IQCJ	TSNARE1	C5AR2	ZBTB5	FPGS	RP11-615I2.6	EML1	TRIM58	TMUB1	RP9	SLCO3A1	TIMM8B	KIF13B	RP11-15H20.7	ALKBH2	TIGD1	HTR1A	RFC3	GTF2IRD1	ASGR1	SPP1	ANKRD39	MANF	PTPN21	CASP9	NPIPB3	CCDC142	ARHGAP10	SLC22A18	SPRY4	RP11-296O14.3	SMN1	ATP1B2	ADCY5	SCARF1	XK	MACROD1	C15ORF41	PAK4	TAF3	RP11-46C24.7	CEP162	WDR90	TAS2R4	FAM95C	ABT1	TMEM115	DSE	IBA57	COL19A1	RELA	DUS3L	GOLIM4	TDRD6	AGAP5	XYLT1	TP73-AS1	KALRN	CORO2A	MED22	UXT	DCXR	SOWAHB	MYCBP2	WWP2	ARF6	LINC00621	WIPI1	SLC22A15	P2RX5	BAG2	DHX40	TMEM164	TRIB2	ZNF350-AS1	SEC11A	LRRIQ1	ZNF718	KLF3	RP11-408A13.4	RHBDF2	FRMD6-AS1	RP11-13K12.2	P4HA1	PGBD4	CERS4	FUNDC1	POLR2G	STAT5B	STOX1	CYGB	TF	WWC1	ST6GAL1	LINC00654	TBC1D3D	TTLL1	DPH2	TMEM69	COQ7	METTL2A	KLF16	DYRK2	CDAN1	GXYLT1	SEPP1	NUBPL	JMJD4	RP11-127B20.3	CDH9	ADM	VASH1	DXO	CACHD1	SST	AC004158.3	PBLD	SMAD9	FAM229A	COL9A3	CDKN2AIP	ZXDB	ADPRHL1	INHA	ZNF219	PCDHB13	RP3-467N11.1	PLK5	BCKDHA	GPAM	KRBA1	MT1G	SLC2A1	GOLGA6L10	MAS1	CCDC138	BAX	PVR	CYB5D2	MAML3	TCTE3	PNPLA4	ZNF487	TLL2	GPR83	RP11-20I23.8	GORAB	PRSS23	AFMID	CECR5-AS1	GMEB1	GPATCH4	ZNF30	ZNF16	TMEM126A	AP3B1	PEPD	MIR210HG	DKC1	NPR2	C16ORF59	STX18-AS1	KCNT2	ZNF180	DNAJC25	CA2	TXNDC9	POLR3K	ZNF530	SPON2	MRPS18A	ISG15	PPP1R26	CXORF57	AMZ1	CCBE1	TMEM144	ARHGEF10L	IPP	SPIN3	BCL7C	PHACTR2	SLC30A1	LRIG1	GPX3	RFFL	RNMTL1	PLEKHB1	ZNF410	PPP1R14A	GRK5	CTU2	C8ORF82	SLC45A4	SAP30	ALKBH8	CANT1	SARNP	TMEM256	RAI14	ZNF660	ZNF320	CRLF3	LINC00507	RAVER2	DEXI	NFKBIB	ZNF503	CCDC175	AKAP7	DKFZP434I0714	BTBD8	RP11-324I22.4	RP11-334C17.5	ACTA2-AS1	ZNF211	OSER1-AS1	CADM3-AS1	KCNH7	AMACR	PANX1	RP11-768G7.2	RP11-32B5.7	CYP51A1-AS1	CFAP70	LRFN1	TIGD3	ZDHHC15	FAM96A	TMC7	MPZL1	MAP3K6	PAF1	REEP6	PLLP	USE1	MED12	DHX16	CTD-2023N9.2	GNA14	JAZF1-AS1	GRIK4	ING2	CHUK	ABRACL	TUFT1	STK40	SIRT4	RP11-758H9.2	SNX25	GLUD2	HDX	CPSF3	HNRNPF	LGR4	IL17RC	MON1A	IL11RA	SYT3	MED20	REM2	RP13-1032I1.7	IKZF5	ASTE1	TSPAN31	RP11-418J17.1	NUDT6	QTRTD1	SCLY	RARG	B4GALT2	WIZ	MRPL40	CHMP7	RP5-1074L1.4	LLNLR-245B6.1	DCAF15	SUFU	NUDT10	YEATS4	FKBP5	VRK1	ZNF764	RP11-16N11.2	RP11-274B21.9	TMEM169	EPHA6	RP5-908M14.9	PFDN4	FBXO46	FKBP1B	EFCAB12	GATSL2	RP11-795F19.5	RP5-874C20.8	C11ORF96	CORO7	ASH1L-AS1	WSCD2	MTO1	SUOX	AC004893.11	SGMS1-AS1	AARS2	RP6-191P20.4	MEG8	RP11-480C16.1	SH3BP1	DIRC2	RP11-1000B6.8	ZNF587B	PRDM10	C12ORF45	EXOSC3	XRCC3	SH3BP5-AS1	TFAP4	N6AMT2	CLDN16	C6ORF120	AIP	SIPA1L3	PELI3	KARS	RP11-254F7.2	FUZ	MCM8	MAG	AMMECR1L	C4ORF36	HEY1	ATG101	MED11	MUL1	ENTPD5	ANO4	SWT1	QSOX2	TMEM47	ZNF550	URM1	SLCO2A1	RP11-245D16.4	ZNF418	CDR1	SOAT1	IGSF22	MRPL44	PATE2	SOX5	NECAB1	MTERF3	RP11-310E22.4	GPKOW	ZNF665	RP11-351D16.3	SNCG	KLHL35	NDRG2	TM9SF1	C12ORF66	IGFL4	ARRB1	AKT1S1	SRRD	MYOZ2	CNDP1	GNB1L	HSPBAP1	ZKSCAN3	VWA9	TMEM155	PRMT5	NSMCE1	CREM	HES6	EXO5	ZNF551	LINC00959	TAF6L	KMT5A	NUDT15	KLRD1	RP11-474G23.2	ISCA2	RP11-359B12.2	POLR2J2	METTL25	UFD1L	GYG1	GTF3C6	ZDHHC16	PPL	SEMA3B	SHPK	ABHD11	RXRA	PAX8	FAM133A	SHMT1	RBM4B	ALG10	BRMS1	TCF3	SERPINA3	NELFB	ARL4D	FUT4	PCDHGA8	SLC35B2	GSTM1	CCDC7	MIR4500HG	GET4	KIAA0922	ZNF548	CRABP2	SNHG15	DUSP22	SNHG12	STXBP4	IFI27L1	TMEM196	ORAI3	CHSY1	BBS9	RFWD3	RP11-403B2.6	ACSS2	ENPP6	DDX23	ARHGEF6	ARHGAP18	EFCAB13	ARSJ	CTD-2147F2.2	CEP85	SNAPIN	GCC1	RP11-1017G21.5	LINC01311	ZNF773	HLA-DQB1	DNAJC5G	MFSD14C	RP11-43A14.2	QPCT	HMGB3	BOLA3-AS1	TTN	CXCL10	PTPRB	FAM66A	ZNF749	EID2	TBC1D16	ACE	ABCC12	AL132709.8	ABCC1	TEX261	ZNF790	MARCH9	CCDC189	C12ORF49	DYNLT1	ZNF473	PES1	ELAC1	IFT140	MIR219A2	BBS10	ENTPD2	RP11-305F18.1	B3GALT2	RP1-168L15.5	LINC01351	DCX	DDX11	RP1-151F17.1	DBR1	CCDC170	RGPD2	MOB2	LINC00326	PSAT1	TRPC5	COA4	SMUG1	DBI	ELOVL1	NLRP3	CAMK2N2	NTN5	CNTN2	PXN	AC069513.4	ARPC1B	SHROOM2	CLDN11	RP4-665J23.1	ZNF608	NUDT19	KIF9-AS1	CBARP	CKS2	UBE2F	FAAP20	CCDC148	SOSTDC1	DPH3	RAPGEF1	DCT	NUP160	RP11-131L12.3	KANSL1L	SEMA3C	C14ORF142	KLHL25	PHLDB1	YBEY	ZNF286B	TAF5	TMEM203	RP11-452L6.5	CREB3L1	CMBL	LZIC	FAM215B	CTA-373H7.7	NPAS3	PLPP7	LGALS1	CHI3L2	ZNF200	SNURF	GLMP	CDKN1C	PABPC1L	PHLDA1	FAM149B1	SLC25A41	TATDN2	ARHGAP23	CYB5D1	SLC25A25-AS1	CES3	ZNF215	LRRC9	IGFBP7	TUT1	MPDU1	ZMYM1	ATP2B1	METRN	NFKBIL1	PSMG3	ZNF414	GMPPB	ASB16-AS1	HTR3B	MAN1A1	RMDN1	AC099850.1	VPS37C	PSPH	RP11-66N11.8	MAN2B1	NUP35	LINC00894	PRTFDC1	PCDHB9	ZSWIM5	MVK	NFYC-AS1	C7ORF73	FAXDC2	DNAJC12	PRADC1	CD9	RP11-819C21.1	ZBED6	RP11-191L17.1	HEATR3	LRRCC1	PAXIP1	NARS2	SLC25A51	EEF1E1	PDE4DIP	PKD2L1	MAEL	TRAPPC2P1	CCDC112	CISD3	C4ORF47	WDR83	PARP10	C19ORF44	FAM57A	NOC3L	RP11-1026M7.2	PWWP2B	TMEM120A	SNRPE	LINC01125	SLC9A5	SOX4	PHB	TNFRSF10B	GPD2	SDHAF2	MAPRE1	CCDC71	EHD2	LINC01535	SNRPG	PLOD1	NECAB2	RNF31	RP11-484O2.1	RIOK2	SGMS2	LENG8-AS1	MTRF1	RUNDC3A-AS1	RAB3D	POLA1	HIST3H2A	STRA13	SNX21	CNN3	ZNF230	ASUN	RALB	ZNF831	SGF29	IFT22	CCDC183	PAPSS2	ZNF823	LRRC34	PHLPP1	CCDC85C	SIGIRR	KATNAL2	BEST1	RPIA	NUDT22	DUSP14	FAM229B	TMEM163	KCTD9	ZNF513	SEMA4A	TPRN	LAMC1	RP11-448A19.1	ZSCAN12	LHFPL2	CYP2C8	MINA	RAB8A	TRAF3IP2-AS1	DOHH	ZC3H12B	RP4-791M13.3	VPS25	RP11-499P20.2	ZNF182	HDHD3	IER3	WDR34	HENMT1	CPTP	CYSTM1	THAP1	STYK1	MTM1	PGLS	PDLIM2	TMEM251	RESP18	SLC26A10	VAT1	GEMIN4	ABCB1	MXD3	HRK	ICT1	HIST1H1E	SYCP2L	TC2N	C11ORF84	HHIP	RP11-849H4.2	POMZP3	CTD-2292M16.8	ASB13	RTN4IP1	FAM43B	ITGB1	PGAM5	MT-ND5	RP11-680F8.1	RGS22	CCDC177	PPIF	RPUSD2	USP40	CD320	UST	GRIK3	PVRL3-AS1	TDRD7	CTD-2015H6.3	XXBAC-BPGBPG55C20.1	ZBTB33	NUP43	AGA	PDSS1	DNMT3B	GLA	BOLA1	GLRA3	KB-1592A4.15	KY	KLK7	TSSC4	ARHGEF18	AC004951.6	NAT16	CTD-3222D19.8	FXYD2	C17ORF96	AC009961.3	RP5-966M1.6	SAXO2	IMMP1L	ADCK2	MBD6	FAM214B	TVP23C	RAP2C	SLC6A11	ZNF274	GRK6	PBDC1	SCD	TOM1L1	RP11-95D17.1	ASAP3	RP11-271F18.4	PIK3C2B	GLB1L2	RP11-486I11.2	ADGRD1	SAC3D1	APEX2	DPCD	TRMT5	URB2	SHQ1	C1ORF54	CTC-471C19.1	SYNE1	CTD-2017D11.1	SLC39A4	DUSP28	TNFRSF18	PDZD11	LPL	RP11-680G24.6	HMGN4	ITPRIP	CLN3	DRC1	LRRC1	ZNF34	CDH3	DNAH5	ZCCHC3	ZNF670	KCNMB2	SPAG5	RP11-326I11.4	PARD6A	BAHD1	RASAL1	NGB	RP11-379H18.1	RP11-337C18.8	TXNL4B	DESI2	ANKRD62	CXXC4	SLC24A4	EEPD1	AATF	RP11-440L14.1	IL15RA	EHBP1L1	DNM1	COL27A1	MAGT1	CCNJ	PDSS2	ATP10D	THNSL1	ZNF324B	CH507-9B2.9	ST8SIA4	RP11-359E3.4	SLC9A8	GDF10	OSBPL11	XXBAC-B135H6.15	RRP9	WDR25	SPRY2	SIAH3	TSPAN17	FADS2	KCNA5	RAB36	NFYA	RP11-67L2.2	MPO	AF064858.7	RP11-95O2.1	WFS1	CCDC137	SMPD2	GTF2I	IFITM1	RP11-676J15.1	BLOC1S5	BMP2K	KHK	SLC16A2	ZNF787	MIER2	WRAP53	PRDX4	SAMD1	MBNL1-AS1	RP11-348N5.9	MAMDC2	CTD-2349P21.5	P2RY11	RRNAD1	ZNF579	CTC-575N7.1	PCDHA12	MUTYH	TTC6	RP11-575H3.1	ACAT2	RANGRF	MAP3K14-AS1	SLC35A2	SEC14L2	TMPRSS5	CCT6B	RTKN2	TESK2	GVQW2	GTF2F2	RP11-98I9.4	AC074363.1	PRAF2	RP11-439E19.7	C11ORF98	CTD-2666L21.1	PLEKHH3	TMEM44	PLPP6	CERS2	RNF166	CTH	RBM34	AC007038.7	DSC2	RP11-196E1.3	EVI5L	RIPK2	EAF2	AQP4-AS1	CEP76	FCHSD2	IL10RB	LSM2	PHLDA3	TRPS1	LMNB1	ANKRD18B	CTA-221G9.12	LINC01257	TACO1	SLC35D1	DUSP16	RSAD2	ERI1	CDH4	RETSAT	TRIM45	SLX4	EMC6	LINC00205	FRMD3	UBE2S	HSPA1B	FRAS1	LINC01140	ZBTB6	SRPK3	WDR46	JDP2	CTB-113P19.4	PALB2	MED30	MASTL	BHMT2	RP11-175O19.4	PAFAH1B3	CDH13	ID2	PTRH2	C1GALT1C1	CENPE	PRCD	RP11-474G23.3	OSGIN1	STARD4-AS1	RHCG	MOCS3	UBTD2	RMI1	CNBD2	RRP36	ZNF689	GINS1	RP11-146F11.1	OPRM1	AC091729.9	SNHG8	RP11-728K20.3	RP4-639F20.1	LA16C-306E5.2	NRG4	MAL	ZNF501	FBXW8	IFT46	HSDL2	AJ006998.2	TMTC2	AC007040.11	C19ORF48	SLC26A2	CNTNAP3	TMEM201	ZKSCAN5	OCEL1	CDH22	ZNF671	BAIAP2L2	LETM2	COQ3	PARP3	WBSCR16	SERF1B	NFKBIE	PCSK6	SDCCAG3	PECR	SLC12A9	MIIP	C6ORF48	CYP2D6	GATAD2A	RFX2	AC008269.2	FBL	INTS9	ZNF354A	CTD-3131K8.2	PLD1	RP11-380L11.4	IFITM3	PTGDR	SGK1	XXBAC-BPG299F13.17	CASZ1	ENKD1	NR6A1	DHTKD1	CTD-3105H18.14	TRPT1	PCED1B	KAT2B	DFNB31	RP5-827C21.6	GBE1	PADI4	LAMB3	ZNF438	FAM228A	RTEL1	SLC22A10	CYP1B1	CTD-2095E4.5	TMEM108	THOC6	ARAF	FILIP1L	RP11-480A16.1	CNNM3	GCKR	ABHD16A	DNA2	AC004076.5	PIGV	TNFAIP2	LINC00271	RNF113A	CH17-264L24.1	FBXL19	DDB2	AL592183.1	ZNF597	ZBTB22	RP11-147L13.15	LINC01355	ERMN	NUDT2	CNPY4	P2RX4	LINC00987	ENPP2	SVBP	CASP3	C1QTNF6	DACT3-AS1	TNFAIP8L3	AC133680.1	CHRAC1	RP11-597D13.9	SYT17	AP001462.6	ZNF485	TCP10L	METTL8	HEATR5A	ZNF674-AS1	DRD1	CRH	NOTCH2	RP11-162A12.2	UGDH-AS1	GPR6	HACD4	CDHR3	RGL2	WDR92	GMEB2	MYCBPAP	AL589743.1	CA4	TTPAL	SCRIB	CTXN2	NYAP2	PHF23	C16ORF86	RP11-314B1.2	CTNNA3	METTL13	SNHG19	RP4-621F18.2	CPT1B	AP4E1	NFRKB	RP11-441O15.3	ZNF558	CEP131	CTD-2020K17.1	THAP10	TUNAR	ALDH1A1	LINC00592	AHRR	RP5-1112D6.7	PARVA	CCDC40	C21ORF33	GDF7	NEBL-AS1	ADCK4	SRSF11	RP11-202H2.1	RP11-5A19.5	TNFSF13B	AC140912.1	DONSON	JHDM1D-AS1	ZNF724P	KCNK4	WDR78	CCDC18	RP11-776H12.1	PRB2	CH507-154B10.1	UBTD1	AMER1	C5ORF63	CCDC120	SAPCD1-AS1	ZNF492	MIR646HG	MSRB1	RP11-774O3.3	LDLR	CD247	BFSP1	TOMM40L	CRLF1	RP11-295H24.4	RP11-266L9.5	PIP5KL1	SF3B5	SLC2A4RG	GEMIN6	ZBED8	SDR16C5	RNF217-AS1	IRF1	POU3F3	LINC00176	RP11-484K9.4	ZNF213	PFAS	CCDC53	WDR66	NT5E	NPIPB15	JAG1	HBB	JMJD8	NBEAL2	USP27X	RP11-258F22.1	RP1-90G24.10	RP11-121C2.2	TP53TG3D	SCNM1	ENTHD2	KIF11	KIF12	DCLRE1B	MATN2	POLE4	DPP10-AS1	ITGA7	STKLD1	DPH6-AS1	ATAD3A	RP11-426C22.5	GRAMD1C	SLC6A1	ISYNA1	AP006222.2	SEMA6C	NID2	SLC25A34	GCHFR	ZFYVE19	FOS	ZBTB40	F8A1	DHRS3	PIGP	ING1	GMPPA	ZNF253	RP11-420N3.2	CACNA1H	NLE1	SAV1	CCDC97	TXK	ODC1	MAP1LC3B2	RSPH14	IDH1	GPR37	CLEC4F	MRPL49	PAGR1	ADGRA3	HTR4	CETN3	PAIP2B	PAQR9-AS1	SYNC	DUSP6	IL1RL2	AC011288.2	FAM106A	FAM104B	MOSPD1	OLR1	TICAM2	RAB40AL	ZBTB26	ZBTB47	TIPARP	CCDC15	CATSPERG	KNSTRN	FAM198A	EDN1	LINC01336	CDK18	TPK1	LA16C-390H2.4	RP11-98D18.9	SAPCD2	BMF	THAP3	IL10RA	GRIP1	CTD-2292P10.4	DCLRE1C	NMNAT3	CDK2AP2	ATE1-AS1	LACC1	MFSD5	CYP1B1-AS1	XKR8	C11ORF71	PRMT6	HES7	CRIP3	NRROS	CBLN1	TBC1D31	ZNF684	ZNF804A	RP4-548D19.3	GLRX5	SLC16A11	BACH1	ZNF765	SWI5	TRIM7	COL4A1	ZNF212	B3GNT2	FBXL22	ETAA1	CTD-2528L19.6	TBC1D8B	HLA-F	CALM2	CERCAM	RELN	FAM105A	EPHB2	ZNF174	SETMAR	SPATA5L1	SNX24	ANXA4	SLX1B	SLC25A53	NPAS1	PDE6D	NKAPL	ARHGEF26	C16ORF46	CTD-2007H13.3	RP11-65I12.1	SEC61G	PLD2	TBC1D7	PIGB	RP11-1006G14.1	LPP	FANCI	THTPA	PXN-AS1	AC079630.4	LRRC59	LARS2	RP11-266K4.14	PCYT1B	VASN	GAL3ST3	DHDH	TMEM179B	RP11-535M15.1	H1FX-AS1	NFKB1	INHBA-AS1	DLEU7	EHD1	FNDC9	C14ORF79	TULP3	CDKN3	METTL18	GRB14	RP11-13A1.1	ID4	RP11-33A14.1	TMEM72-AS1	FAM3A	SAYSD1	MAP3K14	RP11-794G24.1	MT-CO3	UBXN10	NANOS3	SLX4IP	BCAR3	BMP4	MYOM2	EPHX1	KTI12	ZNF525	MPV17L2	MAOA	RP11-531A24.5	SH3RF2	NTSR1	TEX40	CLUL1	FTSJ2	FAM122C	MYH7B	RP5-921G16.1	GPR85	RP11-7F17.8	HSPB9	CD164L2	PRSS53	CNTLN	SLC43A1	CCNE2	OGFOD2	RP11-305K5.1	C19ORF24	SMIM15	C6ORF47	CHMP4A	ASF1A	NKX6-2	ZNF112	MAFF	ZNF425	KCNK6	CTB-113D17.1	CA13	PTCH1	RP1-179N16.6	SOCS2	BRPF1	ZNF85	HPCAL1	SYT1	AK9	NOP16	TBL1X	TRABD2A	UTP20	PLA2R1	ZBTB17	NR1H3	RECQL4	SECTM1	FOXN2	MTX1	ANXA5	TTC34	ESRRG	DNAJC14	RP11-16E12.1	SH3BGRL3	NPAP1	SRCAP	RP11-211N8.2	IL1RAPL2	SSSCA1	ZNF571	CD151	TMEM266	TPBGL	ERN1	RP11-803B1.8	SPIN4	AP006285.2	PTPRZ1	ARHGEF33	SMPDL3A	CD81-AS1	MGST1	RP5-965G21.3	RAD51AP2	PROSER3	RSU1	INTS12	GCNT1	RP11-290F24.6	FAM71E1	RP11-455F5.3	TTC27	DPF3	C6ORF226	SPI1	ECT2	AC097662.2	ENKUR	PUSL1	MEX3B	RP5-890E16.5	CTD-2562J17.4	HEBP1	ADI1	OTUD1	APTR	FSTL3	TTTY10	PRPF18	CTC-490G23.6	KLHL29	CCDC62	RCSD1	YIF1A	AIMP1	PML	LMCD1-AS1	ZNF497	ADAMTS19	RP11-88I18.2	FTSJ3	SURF1	ADGRA2	CUX2	AC009948.5	ZNF132	DCAF13	NEK6	HSCB	SENP3	MEGF11	POLD4	CTD-2184D3.6	DTX2	HSPA2	RP11-286B14.1	ZFP2	MEGF6	PPP1R32	GALNT15	ZSCAN16	SFMBT2	SKA2	HAUS8	TMLHE	PLEKHH2	FAM107A	SMC5-AS1	CYB561A3	TFEB	PCGF1	HBEGF	ZNF646	PYDC1	RPP40	RP5-1085F17.3	MERTK	GPR108	RNF185	BDKRB2	AQP4	ACTRT3	TFB2M	BTN2A1	MEX3C	CEP120	LINC01422	ETNK2	H2AFY2	RAB23	NUDT8	CAPN5	AC007325.4	CSK	RAB7B	CTC-543D15.8	CTSH	MADCAM1	CCDC68	MIR3976HG	NDUFA4L2	CELF2	ETV6	RP11-227G15.11	ALKBH1	RTTN	VWCE	RP11-389G6.3	OGG1	TBC1D22A	FASTKD5	FGF22	VAT1L	MSC	PATL1	NFIL3	RAD51AP1	RP5-1112D6.8	RAB9A	BICC1	BPGM	PRR18	TRIM69	GAR1	EEF1G	KRI1	RP11-526I2.5	LINC01529	PKD2L2	RP11-108M9.6	C9ORF40	OSTC	IKZF4	TRMT2B	FBXO30	RP11-262H14.3	ZNF703	RP11-1277A3.3	MST1	IFIT3	RP11-725P16.2	TMC3-AS1	RGS20	CTC-550B14.7	TAF12	RP11-554J4.1	LINC00511	PCDHB16	HCCS	CLHC1	DHRS4	L3MBTL4	RP4-622L5.7	NCAPG2	GALNT10	CACFD1	RP11-171I2.2	SSPN	PLPPR3	RCBTB2	RIN3	PCDHA5	TMEM215	ARMT1	TACR3	PIR	TP53INP2	VANGL2	DRAXIN	RP5-1061H20.4	ZBED3	KLHDC8A	RP11-508N22.13	FAM66D	TBL2	BRD7	MYLK-AS1	C18ORF21	CYP21A2	BATF3	PGM2	CCDC61	RP11-395B7.4	PPP1R1A	FAM207A	PCDHB12	USP51	LINC01141	MINCR	ZNF547	SLC6A20	ZNF408	F8	RP5-882C2.2	CLGN	SNAI3-AS1	NSMCE4A	AF131215.6	CAV2	ZNF121	CRYGS	BCS1L	DDX49	ARHGEF37	ZNF668	CLMP	BTC	LINC01234	MEF2C	LSM1	TNFSF12	MAP3K7CL	MARS2	RP11-158M2.3	CDC6	FMNL3	MYRF	DENND2C	RP11-996F15.6	CHMP6	NEK5	HFM1	RP11-13K12.1	VTN	CTC-510F12.2	ZFP41	CTD-2600O9.2	RP11-251G23.5	TMEM101	CCNA1	WDR81	C2ORF50	TIGD5	FAM110B	CTD-2396E7.10	ASMTL-AS1	CORO1B	UPRT	RP11-56D16.8	WWOX	CENPH	EBPL	CACNA2D2	RP13-895J2.7	RWDD2B	FHOD1	GLTP	ABL1	RP11-421L21.3	SLC25A18	C1ORF101	ZBTB8B	ZNF98	PIK3CD	RP11-398C13.6	ADAP1	SLC46A1	SYNE3	LRRC24	CERKL	BAZ1A	NDST2	SLC31A2	FCF1	CHCHD5	MPND	WBP5	HAPLN2	SEMA3E	C9ORF129	LAMP5	WDYHV1	FUT1	ALS2CR12	BOK	ACVR1	ZNF670-ZNF695	AAED1	ZBTB7C	H2AFJ	PODXL	AIMP2	RP11-1C8.6	PILRA	MTBP	PEX7	C8ORF34	FAM151B	CARHSP1	UTRN	INPP5J	C2ORF42	AHCY	GALNT6	ZCCHC12	C1ORF194	GNAL	AC062028.1	PANK1	ZNF707	HS3ST1	PSENEN	SPRYD4	AC093673.5	LCN12	TTC7A	CD53	DLGAP1-AS1	DTD2	KLF5	ZNF205	COLCA1	RFX8	RAB40A	RP11-79O8.1	RELB	LINC01164	RP11-406A9.2	ETV1	SFXN2	TUBD1	APOE	TMEM200A	CLPB	OMA1	OCA2	TAP1	GHDC	IL17D	SPAG1	AVIL	PTCHD4	NR4A2	ZSCAN20	CFAP61	PIF1	IRF2	SH3BP4	DCHS1	ATG4A	C4ORF50	CHRDL1	LINC00630	LYSMD1	SFTPD-AS1	FSIP2	AC093495.4	MX2	CTC-444N24.8	ADCY8	SYT10	AC000403.4	MORC2	VSIG8	JUP	LINC01012	LINC00506	TAS2R14	ZNF768	PDCD2L	OTULIN	NDP	WDR44	RP11-110G21.1	PBX4	CKMT2-AS1	CCR6	HRSP12	ENOX2	ARHGAP5-AS1	PLA2G4A	COL14A1	ERMARD	CTD-2140G10.2	TMEM216	MAK16	ZNF669	C15ORF59	DCPS	IGFALS	DOLPP1	RFX5	UBIAD1	RP11-423H2.3	MEPCE	LINC01114	SYNJ2BP-COX16	GS1-124K5.4	SLC9A3R2	NET1	GNA15	GREB1L	MCEE	BCL3	RP11-340I6.8	PAWR	ZNF124	COL13A1	FAM78A	GPR62	FXN	METTL23	CITED4	AC005609.16	SEPSECS-AS1	TIGD6	ANP32B	UCN	SHISA6	GNB4	CYP3A5	TMCC2	ZNF627	RP11-351I21.11	FGD4	BCDIN3D-AS1	TRIB3	ST6GALNAC3	PHLDB3	RP4-561L24.3	MORC4	RP11-932O9.7	TMEM189	ACVR1C	ITGA6	COQ5	IGLON5	RP11-390E23.6	GPR27	NUPR2	SUPT4H1	RP11-80H18.3	C4ORF32	MROH7	RP11-923I11.3	FIZ1	SLC5A4	HCG11	BOC	LRRC10B	ZC3H4	ZNF524	PC	TEC	KIAA1211	RP11-637O19.3	MSRB2	PDPN	RP4-777O23.3	ACCS	NRXN1	STAC3	RP11-299J3.8	PCDHB6	PCDHGA12	FLJ33581	KPTN	LINC01004	TAF4	SHMT2	NACC2	RP11-463C8.7	AIRE	KCNK9	PALMD	GIN1	LINC01266	RP11-446H18.6	DTNBP1	PTGS1	RP11-32K4.1	KIF20B	NUP37	TMEM212-AS1	THAP9	RP11-343H19.1	PTPRD-AS2	TMEM80	FAM135B	LAMA3	STK16	TWIST1	LL0XNC01-7P3.1	TMEM39A	PUS3	CYB561D2	EMG1	TARBP2	TMEM38B	FADS6	MTRNR2L12	CAV1	ZNF22	MIR22HG	ERVMER34-1	OCIAD2	SLC4A4	TIRAP	SULT1A3	LNP1	HS1BP3	ANKRD6	RP11-687F6.5	PAOX	RBM5-AS1	SURF2	AC116609.1	FBXL8	AIRN	RP11-81K13.1	RP11-707G18.1	RP11-505K9.1	CLIC5	DHODH	PCSK4	ZNF713	TRAPPC6A	FAM87A	SH3BGR	PIGO	CCDC39	SLC25A17	ENPP1	MYO1C	NCAPD2	SLC2A12	ANKRD29	RP11-359E10.1	FANCG	COCH	RP1-310O13.7	C19ORF47	DYSF	IL18BP	FAM107B	ZBED1	FICD	RP11-274H2.3	TRPM4	GATSL3	PDF	HLA-DPB1	C9ORF106	PCDHB5	RILPL2	MORN2	LURAP1L	RHOU	TRAF1	TMX1	S1PR2	SLCO4C1	C1ORF220	DAB1	ZNF217	THPO	PELI2	PPP1R35	NT5M	RP11-148L24.1	C8ORF44-SGK3	DLK2	COL25A1	RBL1	FSBP	BMP1	ITGA10	ZNF81	RELL1	MAML2	RP11-379K17.12	BLOC1S1	HCN4	ZNF416	PLEKHF2	LMCD1	AC093690.1	NTNG2	RP11-673E1.1	RP11-266K4.13	S100A13	CRIPAK	CTC-459F4.1	DEPTOR	CARNS1	RP11-21A7A.2	TMEM53	CTD-2555A7.2	FASTKD3	LPXN	SERPINB8	TYRP1	MOCS1	ZNF593	RP13-895J2.3	AHSG	GRM8	ST6GALNAC4	CEP128	AC018799.1	MFSD2A	NABP1	ANLN	TMEM159	AC245100.1	RP11-546J1.1	SDF2L1	HBQ1	DOLK	DRC3	CTD-2165H16.4	DOC2B	LINC01003	TOE1	CCDC122	ARHGAP19-SLIT1	PET117	TXNRD3	ADCK1	CTB-13F3.1	SH3D21	SUCLG2-AS1	EZH2	CNTN6	ITIH4	RP11-301G7.1	SNX7	RP11-171I2.1	MPV17L	ZNF2	SLC35A4	CCDC71L	PANX2	MIS12	CHST11	C1ORF74	MN1	DTYMK	CLP1	UBE2T	PPT2	TMEM121	RGS3	EPM2A	RP4-564F22.5	EPHX2	ZNF674	MB21D2	PTCHD1-AS	AC079154.1	PRELID3B	BID	ABHD4	ZSCAN29	RIT2	MMP28	PPP1R3G	NDUFA7	ARSD	VLDLR-AS1	CHRNA4	RAPGEF4-AS1	RP11-127B20.2	ASTN2	ZNF618	BNIP1	CLEC2D	TRIOBP	CLMN	FAM196B	LEKR1	RTKN	AAMDC	FAM117A	RP11-481J2.4	ASB2	GM2A	RP11-844P9.2	DSCAML1	ZEB1-AS1	ICK	POT1-AS1	RP11-231C14.4	RP11-20G6.2	RP11-232C2.3	AC009404.2	SBNO2	CTC-366B18.4	RP11-359J14.2	C9ORF116	ZNF799	DUSP4	AC083843.1	BRIP1	C15ORF65	TMEM86A	CTD-2349P21.9	DIRAS3	RP11-1275H24.2	DGKG	ZNF214	ITGA4	RP11-97C16.1	SUMO4	TMEM221	CAAP1	GJA1	SLN	WDR24	TACC3	RBM26-AS1	RET	KCNG1	ZP3	AC005537.2	LINC00844	BAG3	XRCC2	FOSL1	RP11-451B8.1	MAD2L1	FOXD4L6	TJP2	ZFAND6	FER1L6-AS2	MT1E	RP11-154H23.3	CELF2-AS1	RORB	CEP135	C15ORF39	KMT2E-AS1	TTYH2	E2F5	FPGT-TNNI3K	TAPT1-AS1	RP11-654A16.3	PPM1M	RP11-295K2.3	FHL3	MIMT1	RPL39L	HRH3	SPARC	ZKSCAN7	ASAH2B	KIF19	COQ2	AC105760.2	KB-208E9.1	IKZF2	MSH4	CRB1	FXYD5	RP11-638L3.3	RYR3	CDR2L	NTNG1	CARTPT	TRBV7-9	HSPB1	TRBV12-2	POSTN	NPY	TRAV19	AL354822.1	VIM	COL21A1	FMNL1	SLC29A2	PCDHA9	NAT14	MANEA	IFIT2	KCNMB3	MIAT	MT-ATP6	NUPR1	TCAP	DHRS4L2	TMEM8A	KIAA1614	ANXA8L1	FANCC	CPB2-AS1	KRCC1	LINC00685	GNG4	KLRG1	C11ORF63	RASGRP2	ZNF202	MT-ND4L	HSD11B2	C1QL2	S100A1	GHRLOS	MT-CO1	THSD1	MRPL23	RP5-827C21.4	SLC26A6	GRIA2	PDLIM5	SPHKAP	BP-21264C1.2	KIAA2012	RP11-285J16.1	CTD-2023N9.3	RP11-231C14.7	NPIPA8	SLC1A3	MDGA1	RP11-90K6.1	SAP25	CEP152	MUC20	ARL17B	NPIPA3	FOXO4	MT-ND4	TRPV3	LRRTM1	RP13-20L14.1	DGCR6	CH17-189H20.1	RP11-927P21.1	CCER2	AC241585.2	TMEM200C	SLC39A12	RP11-140K17.3	ZFP36L1	PLAC8L1	RP11-706O15.1	RP11-259K5.1	ELN	RP1-257A7.5	SASS6	EBF4	PRC1-AS1	PHF19	SNX31	TONSL	B3GAT2	RP11-157P1.4	WFIKKN1	RAPGEF3	ADIRF	MYBPC1	AHNAK	C11ORF1	SNRNP35	SCRG1	CDC26	ARG2	SOX9	CTD-2369P2.10	LRRC75B	FALEC	AC113617.1	DHFR	RP11-793H13.10	GAD1	RP11-792A8.4	LL0XNC01-237H1.2	TRPC4	RHOXF1	DOK3	LIPT1	RP11-166O4.6	RP11-112J3.16	GPT	ARHGAP27	PPP1R26-AS1	DPP3	CCDC88C	NPPA-AS1	VWA5A	ZFHX4	AC016995.3	RP11-347C12.1	AC137934.1	PCF11-AS1	ZNF469	TET1	INO80C	LRRC16B	TMEM60	ZFHX3	RP11-1228E12.2	RP1-313I6.12	NDUFV2-AS1	CNKSR1	LSMEM1	RP11-712B9.2	RP5-894A10.2	CCDC157	ACRC	CCDC74B	HTR2C	MROH6	ZNF385D	PTN	TTLL4	SZRD1	TRMT10A	C7ORF25	TRPV2	GRIK1	HSPB3	STEAP1	MYL5	MIR222HG	AP000487.5	EZR	RP11-72I8.1	MFGE8	PPFIBP2	PTGR2	ADAM8	TTC39A	AQP1	HEXA-AS1	CAPN3	NPIPA7	GALR1	RFXANK	ALDH1A3	SPA17	FGGY	HEATR4	RP11-3D4.3	GFRA1	TPD52L1	PARD6G-AS1	MCM3AP-AS1	FBXO15	RP11-393I2.4	REP15	RP11-734K23.9	GNRH1	RP11-798G7.8	RP5-821D11.7	DOT1L	KCTD12	RP11-412D9.4	PTPRD-AS1	BPNT1	RP11-12G12.7	SYT2	PRR34-AS1	NFIA	RP11-286E11.1	CPNE2	ID3	ARHGAP22	KCTD15	PELO	CTA-204B4.2	AC002310.12	PSME1	LINC00930	DLC1	CTD-2619J13.14	TAX1BP3	RP5-1065J22.8	RP11-1246C19.1	CTD-3113P16.11	RP4-621B10.8	WNT7A	RP11-722G7.1	ZNF552	MT1M	SFTPC	RP11-184A2.2	KCNJ10	RP11-799B12.4	CD109	PRKG2	GGT1	STEAP1B	PHLDB2	LACTB2	FBXL19-AS1	C17ORF67	PYROXD2	GRM4	RP11-1E4.1	RP11-20G13.5	ZFP3	CHAF1A	RP11-159D12.5	TRMO	AC005477.1	AP001505.10	MCM7	GPR35	CDHR2	NEDD4	PON2	RP11-817O13.9	DACT1	AC024560.2	KDELC1	C5AR1	AEN	MKX	JRKL	PIK3R2	PDIA5	SNAP25-AS1	RP11-321E2.3	CTGF	ERMAP	WFDC1	RP11-467L13.7	TGFBR1	FBXW9	PTGES	EGFL8	TTC4	CRYBB2	SRP14-AS1	RP11-488L18.10	RP11-259K5.2	FEZF2	SULT1A4	SHC4	FERMT3	TGM1	GPR55	CCDC151	RP11-666O2.2	QKI	RP11-673E1.4	PRH1	LRRC56	TEX29	NTHL1	DPYS	N4BP2L2	NEURL1B	CTD-2334D19.1	RP4-569M23.2	DERL3	SLC19A1	RP11-114N19.3	CCNA2	DAAM2	MLC1	ZNF653	DAP	SNHG25	DND1	METRNL	RP4-765H13.1	WASIR2	RP11-795F19.1	CTA-292E10.6	TTC31	RP13-578N3.3	BEND7	SORCS2	EID3	CNGA3	SMN2	MCC	C22ORF46	STEAP3	RASSF2	RRAD	LRRC53	PPP1R14B	LOH12CR2	RP11-466F5.8	ENDOG	A2M	NRG1	SEMA3F	CLDN9	CDH26	COLEC11	USP3-AS1	AP1S3	CHRNA10	MTFR1	EIF1AY	PLEKHG4B	AMOTL1	TMCC1-AS1	MCTP2	P2RX5-TAX1BP3	PYGL	SLX1A	ZNF571-AS1	TMEM150A	SPTBN5	MYL12A	FLJ35934	PREX2	TXNDC17	AC074117.10	CCDC121	ADAP2	POLA2	LINC00636	THBS1	SKIDA1	BGLAP	SLFNL1	HS3ST5	IFI27L2	PLD5	TAS2R10	STK10	RP11-35G9.3	RTN2	PTENP1-AS	ATP2A1-AS1	ZNF69	RASEF	AC240274.1	LINC00106	ZNF852	CTD-3138B18.5	RP11-544I20.2	ACACB	MORF4L2-AS1	LINC01011	HCRT	TNS2	CTC-1337H24.4	CRTAC1	CASP6	ZNF417	PLXNB1	RP11-1060J15.9	HIP1	ASCL1	RP11-688I9.4	ZNF620	RP11-332H14.2	CTC-246B18.10	CD99	OVCH1	MAGED4	TINCR	TP53BP2	CTXN3	INO80B	PRIM2	RP5-1112D6.4	ENO4	AC000035.3	A1BG-AS1	MLLT4-AS1	ACTR3C	ALDH1A2	CYP7B1	DDX31	RP4-605O3.4	ZNF700	RCVRN	LINC01476	C1RL-AS1	BCHE	RP11-30J20.1	AVEN	TMEM106A	SPATA5	LINC01410	OLMALINC	PHGDH	ERBB4	SMIM4	CTC-479C5.12	RP11-326E22.1	CCDC146	RP11-6O2.4	ITPRIPL1	MARCH4	DGKD	PLCH1	SYNE2	SMIM20	RTEL1-TNFRSF6B	GAL3ST1	C14ORF80	UBE2Q2L	HELB	RANBP3L	HLA-DMA	AMY2A	RP11-190A12.8	LRRD1	PITPNM1	CTPS2	LL0XNC01-116E7.2	MANEA-AS1	SRGAP1	STAM-AS1	CFAP52	ADRA2C	LINC01024	RP11-111M22.4	SLC10A7	NRIP2	PDE6B	ZFP36L2	MPST	TLCD2	MPP3	SLC24A5	ZNF804B	FLG-AS1	GPR26	RP11-252A24.3	CRADD	RP11-350N15.5	SLC25A30	GALNT14	CTD-2126E3.4	PLS1	MAGED4B	INPPL1	SNHG24	ZSWIM3	CXCL14	KCNH8	YEATS2-AS1	RP1-97G4.1	RP11-430G17.3	RAB6C	SNAI2	RP11-798G7.6	RP11-108M9.4	RP11-379F4.6	ADAMTSL2	RNF212	CCDC154	PCBD2	PTCD1	ARHGEF16	CTD-2336O2.1	C17ORF100	NOXO1	GS1-124K5.3	RP11-255P5.3	ITGA9	RP11-419I17.1	U47924.31	RP11-429B14.4	SWAP70	ARHGAP28	LRP2	DSCC1	ZNF404	RP11-444D3.1	RP11-265N6.1	CYP39A1	PRDM16	CTD-2547L24.4	FLNA	DNAH11	HTRA1	SLC22A14	CTC-534A2.2	LYAR	AC005224.2	TMEM158	NOX5	KLKB1	GRM5-AS1	LOXL2	RP11-547D24.1	RP13-753N3.1	RP11-431D12.1	DMGDH	INTS7	CD101	CCDC168	TPPP3	ADAMTS17	C21ORF62-AS1	PLCD3	PKD1L1	AF127936.9	C10ORF111	SDHAF3	RP11-170N16.3	GDF11	C14ORF119	KATNA1	MC1R	CTC-552D5.1	PTH1R	RP11-1348G14.8	CTDSP1	CTD-2547L16.1	RP11-644F5.11	MYCBP	RP11-286N22.10	TBC1D26	SH3TC2	ST3GAL4-AS1	RP11-218E20.3	AC004053.1	PLS3	ZNF23	WNT5A	ENHO	UACA	IZUMO4	CYR61	PNLDC1	SERTAD4-AS1	RP11-572C21.1	CCND2-AS1	PRR22	VWF	PLCD1	RP11-188P20.3	ANO7	RP11-46H11.3	RDH5	CTRL	CUBN	PMF1	AFAP1-AS1	MAGIX	DSC1	LTBP1	DHCR7	LY6G5B	RP1-125I3.2	RP11-845M18.6	RP1-40E16.12	NDE1	HGH1	FBXL13	FLJ33360	AC006946.16	RP11-976B16.1	RP3-475N16.1	RP11-158H5.8	HGFAC	MIF4GD	GBGT1	RP3-329A5.8	CTC-529L17.2	FIGF	KCNK2	RP11-845C23.3	MRPL53	SMIM11A	RMRP	RP11-346C4.3	AC019118.3	TAF1A	RP11-646I6.5	FRMD4B	WDR5B	RP11-569A11.1	STK17B	VSTM4	S1PR1	EDA	EFCAB5	NYNRIN	AC139100.3	OR2L13	RP11-660L16.2	SLC6A9	ZMYND10	MSTN	SSPO	LINC01277	SULF1	GLIS3	FANCB	RP11-573D15.9	RP11-134G8.5	RP11-514P8.6	SLC39A11	SUV39H1	RP13-131K19.7	CBFB	SMIM10	RP11-62H20.1	RP11-459O16.9	GRAMD3	SDK1	LINC00921	KANK1	CLIC4	NUBP1	ZNF536	MID2	RP11-496I9.1	LINC00997	KIAA0391	ZNF578	RP11-111M22.3	RP11-297N6.4	LINC00339	FSHR	SLC30A10	CALML6	CRHBP	HES1	CTD-3001H11.2	CABYR	RP11-763B22.4	TEX15	TIGAR	RP3-492J12.2	RP11-490M8.1	TAS2R30	ZHX2	FAM160A1	AF038458.5	FER1L5	ZNF546	SFMBT1	RTBDN	RP11-385F7.1	MACC1	TYW1B	RP11-261N11.8	MYLK	FAM41C	LYPLAL1-AS1	IMPG2	CUZD1	AC004540.4	MIR3681HG	C10ORF67	PAPPA2	IQCG	RCAN3	CCNG1	PERP	TP53TG5	CCDC65	RP11-22P6.2	RP11-152N13.16	RP11-727F15.11	RP11-337L12.1	TEX41	TRIM71	HLA-DMB	CTSC	IL17RB	RP11-497H16.9	ITGA8	SLCO4A1	RP11-631N16.4	LINC00282	RP11-417L19.2	MIR34AHG	ZC2HC1C	LINC00623	LDB3	TMEM249	RP3-486I3.7	SAAL1	LRRC45	RP11-430H10.1	PLCD4	LINC00471	CD74	PTRHD1	SPDYA	FADD	CTB-50L17.16	VRK2	VIPR2	C1ORF168	RP11-365O16.6	LIMS2	AGER	RP1-156L9.1	LRRC43	RP11-318A15.2	TMEM218	AJ009632.3	EFTUD1	SERPINE2	FLT3	RP11-141B14.1	EMX2OS	RP11-6O2.3	OVOL2	RP3-461P17.10	LINC00384	CKLF	PRKCQ	TIMELESS	HIST3H2BB	CALB1	RRS1	RP11-111M22.5	EPHB3	TMEM233	GFER	BCL6	RP11-160E2.6	RP11-503L19.1	RP11-442N24--B.1	MARVELD1	GSTM5	FPGT	GDPD3	C6ORF3	TMEM182	RP11-496H1.2	PLGLB2	LDHD	ISOC1	AC093388.3	GPAT2	AC133528.2	CASQ1	RP11-368I7.6	PPP5D1	KCNJ8	PP12613	PI15	RP11-477N12.5	CTC-444N24.13	RP11-424G14.1	MC4R	MICA	FAM157C	RP4-669L17.10	RP11-403I13.7	RGS9	RILP	MST1R	RP11-420A23.1	RP11-51J9.6	RP11-259O18.5	KIF6	PCDHGA4	THBS2	TBC1D3G	KCNJ11	FAAH2	HOMEZ	DET1	CTNS	TNFSF4	ARID3B	RP11-677M14.7	SLCO1A2	SMG8	AKR7A3	EPS8	RP1-30M3.5	PCBP3	ETHE1	LY6G5C	GLIS1	RP11-449P15.2	PCSK5	HMG20B	RP11-111H13.1	RP1-232L24.3	CCDC109B	ALPK3	SERPINF2	RASGEF1C	RP11-454P21.1	CTB-152G17.6	MAP3K8	BCDIN3D	RHBDF1	RP11-967K21.1	DUSP9	DBH	RP11-415F23.2	FDXR	TWIST2	ISLR2	MT1X	LINC00843	RP11-923I11.8	RP11-873E20.1	RP11-392O17.2	GRID2IP	C4ORF46	C6ORF141	RP11-539L10.2	RP13-514E23.2	TMEM256-PLSCR3	BCAM	SHCBP1	RP13-942N8.1	OTUB2	AP003068.23	OBFC1	RP11-307C12.12	CDYL	WDR86	RP11-10L12.4	HLA-E	THSD4-AS1	GSTM2	SLC25A21-AS1	NWD1	RP11-307O13.1	HAS1	XXBAC-BPG32J3.22	AKR1C2	TAS2R31	NPB	SHANK2-AS1	MYH7	FAM157B	KB-1836B5.4	NEB	ANO2	RP11-110I1.13	ZNF256	PLEKHG4	PCDHA11	LINC01284	KANSL1-AS1	NRARP	BEND4	MCF2L-AS1	ANGPTL7	ESR1	C20ORF196	RP11-479G22.8	RP11-457M11.5	FLJ31104	GPC5	F8A3	LINC00158	RP4-686C3.7	SLC24A1	GABRG1	RP11-793H13.11	TNFSF9	RP11-505E24.2	KRBA2	AJ239322.1	SEMA4G	RSPO4	SH2D1B	YRDC	RNASEH1-AS1	FAM101A	ALDH4A1	F3	MSN	AC015849.2	LIX1	RP11-416N4.4	RP11-675F6.3	ACOT4	PHEX-AS1	SMTN	POLD1	TGFBR3	DCDC2	RP11-33M22.2	RP11-77I22.2	SEPT7-AS1	UNC13D	THEMIS	SLC29A3	RP11-77K12.9	TMEM63A	C3ORF52	TMCO6	AC092669.3	ZSCAN23	RP4-809F18.1	RP11-321A17.6	RP11-305L7.7	CD24	TRIM74	SLC12A1	MYL7	SEMA3D	C10ORF142	RAB27A	TMEM132C	SNX11	PCDHGA1	PBX3	CHRM4	AS3MT	BAALC-AS2	SLC38A5	AP000708.1	RP11-95O2.5	RP11-410D17.2	LPCAT2	KLHL41	RP11-561E1.1	GOLPH3L	RP11-284F21.10	RP11-433C9.2	XXBAC-BPG252P9.10	IFI27	RP11-369E15.3	GMIP	TMEM74	LINC00642	DRAIC	LCA5L	REEP4	LINC01166	DLX6-AS1	PPARG	RP11-1263C18.1	CRYBG3	GRAMD2	SGOL2	RPPH1	PCAT7	RP4-549L20.3	IRAK1	MAGEE2	EXPH5	RP11-384P7.7	CHRNB1	CCDC94	NT5DC2	OR14I1	RP11-886D15.1	DARS2	VPS37D	GLDC	CD302	PLIN1	PYCR1	PLB1	LRRC26	RFPL3S	CORT	TGFA	CFAP206	TACR1	RP11-216B9.6	SLC12A7	MRVI1	GLIPR2	RP11-385D13.3	SLC35G1	ZNF575	RP11-374M1.4	C2ORF44	XX-FW83563B9.5	RP11-713D19.1	TRIM65	AC137932.6	KBTBD11-OT1	KRT17	CSNK2A3	AP000350.5	SLC25A24	RP11-680F20.10	LYG1	RP11-158I9.8	AC109829.1	RPRM	CTD-2302E22.4	MYLK4	LINC01301	TEX30	WFDC2	TP53TG1	ZCCHC4	RASSF1-AS1	CTD-3126B10.4	ZNF229	HHIP-AS1	HYPK	GSG1L	AC005592.2	SCN7A	LUZP2	ZNF222	ZNF101	RP4-597N16.4	RP11-439E19.10	EPHA1-AS1	C10ORF10	RASSF7	RP11-177G23.2	GOLGA8R	BEAN1	CTSO	CTD-2583A14.10	PHLDA2	SCOC-AS1	RP11-996F15.2	BVES-AS1	CDH6	AC073934.6	EGF	DAW1	ALPK1	BDH2	AP001469.9	OXCT2	LDHAL6A	MT-CO2	PRKAR2A-AS1	LEAP2	AC108004.3	AC062017.1	PITPNA-AS1	ADRA2A	RP6-201G10.2	FGF1	RP5-896L10.1	NEK3	GEMIN2	BACE1-AS	BYSL	RP11-373N22.3	ASGR2	POU6F2-AS2	SP140	CTD-2619J13.17	SFT2D2	B9D2	TCEANC	PCDHGA3	STYX	CLDN10	TTC30B	ETS1	PAN3-AS1	DOCK5	SETD9	TTC25	AC004381.6	LRRC66	CTD-2349P21.12	ZNF625	SRGN	TOPORS-AS1	CCND1	AC008746.12	NHSL1	PVT1	VASP	THEMIS2	CLDN15	RP3-414A15.10	DMRT3	ACTL6A	RP11-180P8.1	VMAC	NRSN2-AS1	AP000275.65	MMEL1	RP11-45A17.2	RP11-977B10.2	ZNF239	RP11-701H24.4	RBP1	RP11-362K14.5	NRP1	NKAIN3	SPON1	ZNF610	ERBB2	RASL10B	RP11-255P5.2	CITED1	RP11-932O9.9	NOP14-AS1	AC137723.5	RP11-18H7.1	RP11-250B2.5	CCDC78	GREM1	FAM129B	AC074289.1	APOLD1	AC007386.2	SCN11A	EPS8L2	ZNF28	CSF3R	STON1	LAP3	THBS4	ANKLE1	CD34	MATN1-AS1	NAMA	AQP8	ATP6V1E2	RP11-284M14.1	METTL24	CASP8	TMEM79	ZC3H10	RP11-422P24.11	FGF20	CREB3L2	AF129408.17	ZCWPW1	RP4-593H12.1	RFTN2	MITF	CTD-2186M15.3	PARP12	ATAD3C	RP11-111K18.2	FLJ21408	TICAM1	USH2A	PGM5P2	HAUS1	LINC00320	RP5-832C2.5	AC092192.1	FAM86B1	CTD-2649C14.3	DKK2	FES	KLHL34	RP11-373D23.3	RP11-61E11.2	RP11-430H10.4	RP11-356J5.12	CALB2	PABPC1L2B-AS1	MAP3K1	MYO16	PRSS55	RP11-1109M24.5	ACY1	DRD2	PCDHGA5	RP11-47A8.5	AC067956.1	EFHD1	RP11-736K20.6	LPAR2	EFNB1	TSTD3	RNF125	GPRIN3	TMEM125	RP11-439M11.1	SEMA6A-AS1	PCDHGB6	CTC-340D7.1	ENPP3	RP11-529K1.4	SEPHS1	AC145212.4	NQO1	NEXN	RUNX1	EFCAB10	RP11-293M10.6	RP11-203B9.4	CBLN3	SLC15A2	PCDHA8	C1ORF226	RP11-463O9.9	BSPRY	ABCA1	RP11-435O5.4	AK7	TRPM6	GAS2L3	CDKL4	RP11-634H22.1	ARHGAP11B	PABPC1L2B-AS1.1	CENPO	RP11-149I23.3	SCGN	MORC2-AS1	RP11-527J8.1	CXCL13	IKZF3	SWSAP1	GPER1	LCP2	NFKBIZ	MRAP2	LGR5	KLK6	DNAH12	RP11-582J16.4	SLC8A1-AS1	MSX1	HHIPL1	HIST1H2BN	RP11-594C13.1	AC012358.7	ROM1	CH507-254M2.3	G0S2	KCNIP1	RP11-717F1.2	AC079610.2	AC022154.7	KIF7	HPSE2	SSTR3	PCDHGA7	NANP	AGT	TOX2	KIAA1683	UCP3	TDRD1	ZNF541	OLIG1	RP11-452F19.3	LIME1	FAH	CCDC178	ALOX15	FBLN1	RAB17	MCOLN3	CLSPN	SLFNL1-AS1	TP53I3	PMP2	CLEC18B	GNG5	ZEB2-AS1	LINC01507	DUSP1	DDX58	RP11-410E4.1	COL10A1	LRRC17	CHRM5	RP11-178F10.3	GRIN3A	MEOX2	EMP3	HRNR	RP11-983P16.4	GABRA6	HIST1H2AC	PCDHB3	CTD-3037G24.5	PPP1R18	ZNF781	LINC00535	TMEM108-AS1	CH507-513H4.6	ZCCHC24	BARD1	ZNF93	AC010127.3	PIK3C2G	RP11-466A19.1	KRTAP5-11	LKAAEAR1	RP11-588H23.3	GJB1	TMPPE	BTN3A3	RP11-66D17.5	CTD-2371O3.3	ERBB3	POC1A	METTL21B	IFITM2	STK17A	AMIGO2	DDX4	RP11-586D19.2	CYP4F26P	NPW	ITGA11	B3GALT5	CTA-14H9.5	RP11-102N12.3	CH507-513H4.3	SCGB1B2P	DTX1	C10ORF113	RP5-1024G6.7	MYLPF	FAM86C1	CDH24	KIAA1755	PPM1N	ZMYM4-AS1	VMO1	THEG	RP11-1094H24.4	AZGP1	TAF7L	C21ORF91	WSCD1	FOXF2	FAM71F2	PYM1	PCDH9	ARHGAP4	RP11-635N19.1	NXN	MYCBP2-AS1	FAM109A	BBS12	CA3	RP11-10L7.1	FAM224B	RP11-77K12.10	ABHD3	NUDT13	RP11-48B3.4	HIST1H1D	SERTAD3	RP11-324L17.1	RP11-87F15.2	SLC47A1	SLC9A3R1	AFF2	GXYLT2	SALL3	AC012358.8	A2M-AS1	RSPO3	IL12A-AS1	LINC00463	RP11-135L13.4	NPL	OSCAR	ZNF879	RP11-33B1.3	ZFP69	PRKD2	RP11-486A14.2	NEDD9	BST1	CTD-2162K18.4	ZNF462	AC253572.1	RIT1	AQP9	NPFFR2	HDAC1	ZNF576	SPRED3	SPDYE16	AGBL5	TOP1MT	MYH15	KCTD4	SNTB1	RP11-284F21.8	EGLN3	RP11-128A17.2	GPR52	ENTPD3-AS1	PRKD1	CAPS	PCDHGA6	CASC10	RP11-218M22.1	TAC3	RP11-631N16.2	BOLA2B	ANXA2	CDKL3	RBM44	SDCBP2-AS1	AC005534.8	METTL21C	ZSCAN21	QPRT	PSTPIP1	ACTA2	MYT1	PTTG2	RP11-65N13.8	PRICKLE2-AS1	RP11-1152H15.1	AF067845.3	LINC01574	LINC01503	PEX11A	SCARNA2	SPAG6	LINC00092	RASSF6	TPX2	RGS5	RP11-348P10.2	CEP83-AS1	RP11-469N6.1	RP11-996F15.5	CCDC153	CTC-260F20.3	THAP8	TCF7	RP11-348F1.3	NOS2	CTD-2256P15.4	PIK3CG	PLPP3	SERTAD4	TLL1	CTC-467M3.3	SERPINE1	PLIN4	CFAP58-AS1	RP11-396B14.2	RP11-130L8.1	ITGBL1	RP11-84A19.2	CCDC163P	RP11-188P17.2	RP11-510M2.2	TEAD4	TMEM212	PTTG1	AC099684.1	SMKR1	SLC1A6	C1QA	RP11-156E8.1	TRAIP	RP11-102G14.1	PLEKHG3	FLT1	CTB-191K22.6	DQX1	ZNF70	HTR7	RP1-138B7.7	SRRM5	CBX8	AC002117.1	AC092667.2	XXBAC-BPG154L12.5	SPIN2A	PPP2R3B	RASA4B	LINC00629	AP001062.7	STK31	CTD-2554C21.2	ADAM12	RP11-572O17.1	RP11-55K13.1	TSPO	SGCZ	RP11-561B11.2	C10ORF54	KLRC1	KL	UPP2	RP11-452L6.1	STXBP2	EFCC1	NXPH3	HULC	RP11-147L13.14	RP11-439E19.9	LINC01176	RPA4	S100Z	RP11-66N24.3	LOX	TNIP2	SEPT12	RP3-508I15.9	ZNF488	RP11-563K23.1	RP11-982M15.8	PMF1-BGLAP	ADRB3	RP11-260M19.2	FAM231D	LRRC39	SLC16A8	SPDYE1	ROR1	KMO	CTD-2308L22.1	LINC00472	DUSP15	IRAK4	SLC16A13	XXBAC-BPG157A10.21	CTD-2541J13.1	ZFP92	RP11-820I16.4	DLL3	ANXA3	RP5-1057I20.4	PDLIM3	RP11-341G23.4	RTCA-AS1	RP5-884G6.2	IL16	RP11-2C24.9	PFN4	PLEKHD1	RP4-809F18.2	AP000866.1	PTGDR2	MUM1L1	RP11-318C24.2	HAS3	FBXO5	RP1-191J18.66	LINC00299	C2ORF27B	ENO1-AS1	UPK3B	DSCR9	B4GALT1	DRD5	DCHS2	GLT8D2	RP11-213G2.2	SLC9C2	C4ORF22	CD200R1	CACNG4	CTD-2297D10.2	ACADS	SPAG17	CTC-344H19.4	NFE2L3	MPP4	ITPKB	HORMAD1	DIO3OS	S1PR5	SERF1A	CFB	CTD-2587M2.1	PLEKHA7	ANKRD55	NPIPB6	RP11-265N7.1	CP	RP11-752D24.2	MTMR10	NR4A3	TBC1D10A	ZSWIM4	CYS1	COL4A3	FGFRL1	AC007325.2	LIN28B	RP11-167N5.5	RP11-304F15.3	CCDC77	USP27X-AS1	RP11-884K10.7	RP11-797H7.5	MSANTD1	LRGUK	RP11-91G21.1	ZNF517	SDR42E2	CENPK	PCDHGC4	ZNF526	PTPN6	NOTCH2NL	HIST4H4	AC116614.1	RNF148	RP1-137D17.1	MYO5B	IL15	CTD-2168K21.2	GAS6-AS2	BCL2L10	RP4-680D5.2	CTD-2269F5.1	PLIN2	GGT2	SLC7A11	CENPN	MYOM1	LPAR1	PSMG3-AS1	DCST2	FAM85B	USP6	IL4R	MIATNB	BHMT	SALL1	PCDH15	PSD2	USP18	RP11-522I20.3	ZNF628	APCDD1	RP11-475E11.9	PPP1R42	STAR	MIR193BHG	MRC2	LAPTM5	CHST8	SMIM18	FAM156B	CSDC2	HSD17B13	RP11-218F10.3	GLIPR1L1	AOC2	RP11-524C21.2	SNTG2	RP1-293L6.1	RP11-611O2.1	PRB1	CENPF	CTD-2366F13.1	SIX4	AC007566.10	CEP19	HCG25	AC005013.5	CSF1	BCL2L15	C4ORF26	NUDT7	AC007405.6	RP11-38L15.3	CTD-2545M3.8	RP11-71N10.1	CENPI	ZSCAN32	RP11-59C5.3	HSPB6	CCND2-AS2	CTD-2560E9.3	AP000640.10	TEKT5	PCDHB15	EHD4	CDRT1	TMEM45A	HAPLN1	RP11-475I24.3	CENPQ	SOGA3	RP1-244F24.1	SLC7A4	CTD-2192J16.26	RP11-182J1.3	KEL	SMC2-AS1	AC002451.3	RP5-1157M23.2	SCHLAP1	CLEC18A	ADRA1B	CTC-499B15.5	RP11-69E11.4	CTU1	TAPBPL	RP11-245G13.2	RP1-288L1.4	SRBD1	GP6	WNT8A	RP11-3D4.2	PARS2	DACH1	THBD	RP11-473C18.3	PFKFB4	NXNL2	PROSER2-AS1	RP11-54O7.17	KLHL13	SOX6	RP5-858L17.1	TRAC	RP11-817O13.8	RP11-88E10.4	RP11-77H9.5	AC010731.4	IPO4	PCDHB2	LINC00693	RP11-193H5.1	CUEDC1	CTD-2049O4.1	AC005618.6	SLC4A2	LCMT1-AS1	GABRE	REST	RP11-178L8.7	AP000473.8	RP1-223E5.4	UMODL1	LIPC	RP11-848P1.4	KIAA1161	RP11-333I13.1	RP11-524F11.2	NCKAP1L	HEBP2	GPX7	RPS6KA2-AS1	NR2E1	FAM126A	POLM	TRAF3IP2	RP11-809O17.1	SCO2	ZNF319	HSFY2	RP11-154J22.1	CTB-131K11.1	CTD-3224K15.3	TSPAN2	PHKG1	CTD-2287O16.4	RP11-119B16.2	CDH20	MEPE	NOP10	ARHGAP19	RP11-645C24.5	ARHGEF7-AS2	AR	SPATA41	CENPW	RP11-787I22.3	RP11-1275H24.1	RP11-425A23.1	FRAT2	RP11-16P6.1	IKBKE	PAPOLB	AC007163.3	KREMEN2	TMC6	RP4-784A16.1	CCNT2-AS1	KCNN4	RP11-425A6.5	SLC38A8	EPN3	RGS16	RP11-477N12.6	CDCA4	FAM131C	AC079807.2	MGME1	GPR153	PPCDC	PPP3R2	AC011995.1	TRIM67	DECR2	AC241377.2	TIE1	RP11-294N21.3	NXF5	RP11-16E18.3	AURKC	TMC2	RP11-62J1.4	SLC26A1	TGIF1	C9ORF64	RP11-982M15.7	RNASEL	RP11-429P3.3	AC012360.4	C17ORF107	ADAMTS16	TP53AIP1	RP11-227G15.10	PLPPR1	PCOLCE	RP11-579E24.2	B3GALT6	BIRC3	KLK10	WEE2-AS1	RP11-499E18.1	RP11-274B21.10	MTMR8	SOX13	PIWIL2	CXORF67	ATP10B	RP11-544L8--B.4	IQCF3	RBM20	PTGES2-AS1	DLL4	CPLX3	HYKK	GJB6	NAPA-AS1	FANK1	PRSS27	LINC01554	GRB7	TSPEAR	KB-1980E6.3	HEG1	LINC00327	RP5-1116H23.4	MCHR1	AF131217.1	FAM196A	AC142528.1	RP11-87C12.2	RP11-411B10.3	AUNIP	RP4-681N20.5	CTD-2541M15.3	RP11-296K13.4	AC002550.6	RP11-753C18.12	TYMP	RAD51B	OR2AK2	SLC22A8	PDCL3	COL22A1	LINC00571	PAX6	RP13-131K19.2	SNX8	NRL	RP11-244H3.4	RP11-131L12.4	DISC1	KIAA1024	CPXM2	RP11-20I20.4	ACER2	CTD-2012K14.8	TP53	KIAA0226L	SMOX	FAM155B	KCTD21-AS1	PTOV1-AS1	RP11-413H22.3	PLAT	RP11-697E2.12	ADAMTSL1	PNP	DIRC3	RP5-940J5.9	ZNF491	CTD-2540L5.6	RFX3-AS1	LINC00614	MAF	SLC11A1	WBSCR27	SMIM2-AS1	CRHR1.1	CABP7	AC026150.8	RP11-78I14.1	RP11-325N19.3	CTC-301O7.4	CDCP1	APOL6	HS3ST3B1	AC021188.4	LRRC69	RP11-75C9.2	IGFBP6	HTR1B	EFHB	ABI3BP	XXBAC-BPG154L12.4	RP6-99M1.3	RP5-1120P11.1	HYAL2	PITPNC1	MEX3D	PDGFRA	S1PR3	RP11-7F18.2	DEPDC1B	ZNF709	BAAT	LINC00562	TMEM104	SOCS6	FAM111A	AP001412.1	PNPLA5	HCLS1	STX16-NPEPL1	OPN4	RP11-158D2.2	RP11-382D12.2	CTC-529P8.1	TFEC	SLC7A3	TSPAN33	FCGRT	AP000302.58	SGK2	CTD-2246P4.1	C2ORF88	ADAMTSL3	RP11-290F5.1	RP11-1C8.4	LRRC55	RADIL	TMEM19	C19ORF81	KIF15	RP11-486L19.2	HBA1	PSKH1	RP11-598F7.4	RP5-967N21.11	RP11-46F15.2	CTD-2012K14.6	CECR2	CCDC13	INHBB	AC018890.6	SHB	TGFB3	RP13-616I3.1	RP11-247C2.2	UPK1A	WI2-85898F10.2	HIST1H2BE	IL13RA1	RP11-165E7.1	C2ORF48	ZNF860	PTPRQ	RP11-385F5.5	ARL5C	C19ORF73	RP11-455F5.5	SPR	DMRTC1	RP11-141M1.3	RP11-247A12.2	RP11-862L9.3	FUT2	CCDC54	ZMAT5	RP11-303E16.7	AC007319.1	F11R	LAIR1	RP4-553F17.1	CD274	ZNF564	AMH	FANCD2	HHATL	LINC00941	NEU4	CTC-471J1.11	CDK3	CITF22-1A6.3	ITGA2	RP5-1050D4.5	METTL7A	SENP8	RPF1	HAMP	CDC42EP1	CTD-2026K11.4	RP4-613B23.1	GDPD5	TMEM176A	RP1-100J12.1	RP11-238K6.1	DCTPP1	CIDEA	AC002467.7	RP4-633O19--A.1	LINC01372	ENPEP	RP11-365P13.5	SPDYE3	ZNF57	TAS2R19	LINC00664	FRZB	HAR1B	LOR	RP4-704D21.2	CTD-2541J13.2	SLC25A30-AS1	GS1-57L11.1	GPIHBP1	RP11-325L7.1	MIR1539	OTOS	NBPF14	RP2	RP11-567G24.3	PDLIM4	RP11-247L20.4	RP11-236J17.6	SLC14A1	ADAMTS7	AC007743.1	HSF2BP	RP11-362K14.6	CTD-3154N5.2	RP3-395M20.12	LINC01513	ABO	TNK2-AS1	RP5-940J5.3	TDRD5	RP11-449H15.2	CD6	GS1-519E5.1	CTD-2058B24.2	LONRF3	TNK1	CA8	NOD1	KCNA3	NMNAT1	GALM	CD163	PAX2	GMFG	SLA2	RP11-575L7.4	LINC00643	TRIM56	RP11-710F7.3	RP11-399K21.14	RP11-803D5.4	RP11-17A19.2	TPH2	RP11-158M2.5	CTAGE6	CYP4F35P	GS1-304P7.3	RP11-713P17.3	CNKSR3	ELMO3	GFY	HIF3A	RBMXL1	PCDHGB3	RP11-521B24.3	EHF	RP11-462P6.1	RP11-517P14.2	RP11-585P4.5	TRAM1L1	SRR	RP11-570L15.2	TMC3	SEPT10	RP11-89F3.2	RP11-214K3.24	ZRSR1	TAGLN2	PCDHA4	ESAM	ACRV1	PARP14	RP11-332J15.4	RAD54L	AQP7	FUOM	FAM90A1	PCDHA3	ZNF599	RND2	RP11-136K7.2	SELENBP1	LINC01474	JMJD7-PLA2G4B	LINC00283	CREB3L4	TRDMT1	CMTM8	PTGER3	PKP2	SLC25A20	AF064858.8	TMEM88	DNAH17	ICAM2	TXLNB	SLC4A9	AC006272.1	AC005235.1	AC005754.8	VWA1	FAT2	AC078842.3	RP11-283G6.3	SYCP3	LXN	PTGES3L-AARSD1	UBR5-AS1	AL358852.1	ZNF710	PADI2	LRRC70	ZNF584	LLNLR-249E10.1	SYT9	CTD-2287O16.5	CCDC80	RP11-686O6.2	CD72	ZNF155	XXBAC-B476C20.9	ADAT3	RP11-463O12.3	RP11-374A4.1	ZBED4	WDR49	RP11-407N17.5	C3ORF36	TRPC6	RP1-302D9.1	RP11-399K21.13	HOMER3	FAM110A	CTD-3234P18.6	ERCC6-PGBD3	POMC	RP11-863K10.7	RBM43	CH507-24F1.2	CTD-2616J11.11	STX17-AS1	LINC01117	CTA-223H9.9	CH17-340M24.3	ELF1	ZNF619	RP11-106M3.2	PCDHAC1	ABRA	SYTL3	RP11-665J16.1	WARS2	CD226	GNMT	KLHL31	AC016831.7	C17ORF53	RP11-50I19.2	RP11-306I1.2	CXCL16	NRAP	CCL27	RP13-895J2.2	HSPA1L	RAMP3	SLC12A3	PWRN3	SHROOM4	RP11-277B15.3	CTD-2135D7.2	RP5-991G20.1	THAP7-AS1	MICALL1	RP11-46D6.1	APOA1	GJD2	KHDC1L	PMP22	FAM129C	CHKB-CPT1B	RP11-162G10.5	COL18A1-AS1	RP11-468E2.4	FERD3L	RP11-84C10.4	ZSCAN1	MTFP1	ZIC2	CYP4F3	FERMT1	RP11-435I10.4	UCHL1-AS1	AMDHD1	C10ORF107	FA2H	WNT9A	RP11-397O4.1	PAQR6	LIN9	TREX2	PPEF2	STX19	ALLC	HIGD1B	RP11-455O6.8	HBG2	PBXIP1	RP11-268G13.1	ALPL	ATP1A4	RP5-884C9.2	CENPBD1	CTC-529I10.1	TAS2R20	AC007292.6	RP1-90G24.6	NTRK1	RP11-747D18.1	SCN5A	RP11-616K22.2	HGD	RP11-48G14.2	EMID1	INSM2	RNASEH2A	CCDC88B	C2ORF16	NOTCH4	CDC14A	SLC9B1	RP11-662M24.2	DHRS13	ZSWIM1	DDIT4	SLCO5A1	LYG2	M1AP	CD209	RP11-722E23.2	NPM3	GUCA1B	LINC01273	MBLAC1	ANO6	RP11-596C23.2	RP11-513D5.2	AP000688.29	SPX	RP11-48G14.1	MAPK7	RP11-653B10.1	RP11-368L12.1	GMNN	KLHL14	FAM178B	RTP1	RP11-85O21.2	RP11-215P8.3	VWA2	NHLRC1	RP11-502I4.3	PKP3	LINC00926	TUBB6	RP11-395A13.2	RP11-553A21.3	RP11-533E19.7	FAM43A	ZNF600	LLGL2	RP13-497K6.1	RP11-1152H14.1	MREG	TAS2R13	CTB-158D10.3	AATK-AS1	RP11-521O16.2	RHPN2	RP11-65J21.4	PCP4L1	CTC-241N9.1	NAP1L6	CCDC134	SCGB2B2	OR8S1	ISLR	MID1	MKNK1-AS1	UBXN8	RP11-462G2.2	ASIP	ACOT1	RP11-96P7.1	MFSD9	HRASLS5	TMEM173	RP11-307E17.8	GS1-393G12.13	RP5-837J1.6	ADAMTS9-AS1	RP11-304L19.11	TSPAN19	C5	FAM201A	EFCAB6-AS1	ZC3H12D	RP11-900F13.3	ELOVL2	RP3-399L15.3	SERPINE3	TIAF1	CXORF40A	SLCO2B1	AC011196.3	SMIM2	GOLGA8O	CTD-2376I4.2	CPS1	EFHC2	RP11-98D18.17	AC016910.1	PCDH20	TNFAIP3	BOLA2	CCDC169	LINC00898	OPRK1	ERAP2	PIWIL4	SP100	BTBD11	EPB41L4A	SLC25A19	WNT10A	TCIRG1	PIK3IP1-AS1	RP11-90M2.5	LRR1	RFPL1	RP11-84G21.1	SMCR5	RP1-179P9.3	RP11-340F14.6	TSKU	RP11-966I7.2	PLTP	RBPMS	STAG3	RAB31	RP11-429J17.2	AC123023.1	RP11-269C23.5	RP11-356J5.13	RP11-981P6.1	RP11-540A21.2	RP5-1024C24.1	OAS3	HIST2H2BE	BMP8B	RP11-134O21.1	RP11-49P4.7	GPC4	RP11-396C23.4	FGF5	PPIL1	RP11-713N11.6	KCNJ2-AS1	RHO	EDN3	PAFAH2	C19ORF45	SLC5A8	RP11-305L7.3	PLCB4	RP11-255E6.6	CH507-338C24.1	RP4-583P15.10	DHFRL1	ST20	IL33	RP11-532M24.1	KNCN	PARD6G	RP11-452D21.1	RP11-567C2.1	RP4-754E20--A.5	LINC01431	RP11-278C7.4	TOX3	TPTEP1	AC022007.5	AARD	DAND5	RP11-57G10.8	RP1-79C4.4	RP11-414C23.1	PGPEP1L	CD40	RP11-727F15.12	RP1-159A19.4	RP11-34P13.7	RP11-799D4.4	PHYHD1	TMPRSS7	HIF1A-AS2	NES	ST14	TTF2	KCNJ12	CTC-329D1.2	SLC46A2	KCNK13	TNIP3	SIDT1-AS1	C6ORF163	CTD-2325P2.4	PRRX1	ZBTB2	OR13C3	DNAJC22	UPK3BL	TRIM61	RP11-147L13.2	PPT2-EGFL8	SMIM3	FAM20A	GUCD1	RP11-368I23.4	AC005592.1	GAD2	RP6-74O6.6	SPTY2D1-AS1	AJ011932.1	RP11-802O23.3	FAM72B	TMIE	RP11-490B18.6	RP1-265C24.8	AC006116.17	MCM5	LITAF	CCDC28B	INTS5	NRM	AC026471.6	GGTLC2	ANKK1	SYS1-DBNDD2	CTD-2587H24.10	RP11-305L7.1	SMCO2	LINC01260	PINK1-AS	RP11-359K18.3	PKN2-AS1	FAT4	AC079145.4	POC1B-GALNT4	ANGPTL4	PCDHGB2	FHAD1	CTD-3064H18.4	ZBTB7B	VEZF1	KCND1	CKS1B	GRIP2	PCDHA6	CORIN	RP11-180M15.6	ELFN1	RP11-809C18.3	FOXD4L4	B3GNT5	HSD17B10	FABP6	GDPGP1	FGF13-AS1	ARHGAP8	ATP6V0E2-AS1	SAMD5	CTD-2192J16.22	TMEM110-MUSTN1	RP5-902P8.10	IFNLR1	APLF	LINC00698	LINC00276	RP11-22A3.2	ATP5L2	KIRREL2	RP11-171I2.3	TMEM26-AS1	DEGS2	DNAJC25-GNG10	SAA2	PANO1	MSI1	CRISPLD2	IFNE	LINC00304	RP11-1055B8.9	RP11-181E10.3	RP1-93H18.1	GLYCTK	ZNF691	IPO9-AS1	C1ORF56	MMD2	CCL3L3	LINC00167	RP1-8B1.4	NAGLU	GOLT1A	RP1-249I4.2	HHEX	RP11-461F11.3	FGD5	RP11-299H21.1	MOGAT1	DTHD1	SBSN	RP11-1379J22.5	RP11-495P10.6	ARHGAP9	PVRL2	RP3-395M20.9	COL4A5	AC074391.1	RP11-343J3.2	RP11-96K19.2	RP11-541G9.1	RND3	EDNRB	SOX11	RP6-65G23.3	RP11-158K1.3	EPHB4	RP11-571L19.8	NUDT17	PPP1R3D	DRGX	RP11-17E13.2	ZNF79	AOAH	RP11-305O4.3	NPIPB7	CCNE1	CTC-542B22.2	CTD-2555O16.2	RP1-92O14.3	PPP1R13L	MGARP	EFCAB11	RGPD3	NPC2	PROS1	RP11-692D12.1	CTC-492K19.7	SHD	ADAM33	CHCHD4	FAM47E-STBD1	POPDC2	ISM2	TMEM9B-AS1	RP11-214N1.1	PPP1R36	PBOV1	RP11-110I1.12	PHF21B	RP1-60O19.2	ZNF559-ZNF177	CHODL	AC002064.5	RP3-465N24.6	C10ORF95	UQCRHL	RP11-629O1.2	LINC00284	CD44	EAF1-AS1	SLC16A9	ATOH7	RP11-235E17.2	TMC5	CENPVP3	PENK	RP11-360K13.1	DMC1	CHST7	LA16C-431H6.6	NRTN	RP11-40E6.2	DCAF4L1	RP11-477D19.2	AF011889.2	PDYN	BBOX1	RP11-461L13.3	ZBTB3	MRGPRF	C8ORF48	U91319.1	PRLR	VEGFC	RP1-221C16.8	PLIN3	LINC00443	PCDHA1	CNGB3	PCDHGB1	RP3-414A15.2	RP11-1017G21.6	AF196970.3	PLCE1	RP11-71E19.1	RP11-28H5.2	OR6A2	GPR1	SLC4A11	Z69720.2	C3ORF67-AS1	CD58	C2ORF81	FAM26E	UGT8	MYBL1	TRMT12	CRYM-AS1	SMO	RP1-40E16.9	LINC00470	RP11-506K6.4	RP11-108K14.12	RP11-762H8.5	ZNF396	RP11-20I23.6	RP3-393E18.2	XRCC4	ERAP1	CCDC9	PXDNL	RP11-230C9.2	RP4-665J23.2	PPIAL4G	CTC-325J23.2	RP1-197B17.3	STON2	RP11-358N2.2	C3ORF67	CYP17A1-AS1	RP11-140A10.3	TNS3	ERVH48-1	TLX2	KTN1-AS1	RP11-411K7.1	TRADD	ZNF792	SAMD13	SIGLEC1	TIGD2	PRR11	STK33	BUB1	AC092614.2	LINC01607	RP11-212P7.2	AADACL2-AS1	CTB-51A17.1	HIPK1-AS1	GPC2	PGAM2	SRXN1	RP11-461L13.5	MYO15B	RP11-277A4.4	LGALS9	LINC01615	BMS1P14	RP11-304F15.4	RP11-179B2.2	FOXH1	DDX59	RP11-500B12.1	AC006946.17	RAG1	RP11-65L3.4	CR1	COL9A1	DIAPH3	CTB-40H15.4	RP11-438L19.1	PTGER4	GPR160	RP11-386G21.2	AC007750.5	AC005546.2	SLC25A43	RP11-528I4.2	DKFZP434H168	RP11-439K3.1	RP11-18I14.11	RP11-449D8.5	BEST4	AC003005.2	RP11-45M22.5	DDX11-AS1	FAM132B	RP1-127H14.3	CTD-3203P2.1	GALNT12	RP1-267L14.6	RP3-325F22.5	HSD17B1	LINC01402	RP11-71L14.4	OSGEPL1-AS1	ZIM2-AS1	RP11-317N8.5	FOXD4L3	RBM38	KLF2	OR2AJ1	DRICH1	LSP1	SKA3	CTC-436P18.1	EPS8L1	GLB1L	CTD-2201I18.1	TMEM176B	STPG2	RP11-473M20.16	RGPD1	LINC00499	C1QB	EFCAB1	PVALB	RP11-429A20.4	SAA1	TMEM229B	ARF4-AS1	LRIG3	LPAR6	ZNF99	MMP23B	ZNF300	GDPD2	LINC01569	RP11-258F22.2	RP11-384G23.1	TEX9	RP11-378I6.1	RP11-182J1.10	PRODH	LINC00467	TFPI	CYP26C1	ADAMTS19-AS1	RP11-153F1.1	NTSR2	FAM83H-AS1	CTD-3222D19.12	RP11-1105G2.3	CNTD2	SSUH2	LRRC36	RGS1	LINC01118	RP11-467D6.1	RP11-584P21.2	RP11-461O7.1	HBZ	NCAPH	AC025165.8	RP1-178F10.1	TTLL11-IT1	HCG23	RP11-257K9.8	MZF1-AS1	LINC00563	CAPSL	UROC1	OTOL1	PRR26	ZNF311	LIMD1-AS1	PARP9	FIBIN	RP11-16P20.3	HSF5	TMED1	RSPH9	ZNF252P-AS1	RP11-364P22.1	PNPLA3	EPOR	AC017101.10	AC005009.2	RFX4	CTD-3212A4.2	PDGFD	AC003002.6	CD5	RP11-268G12.1	DPH5	UNC5B-AS1	CTA-407F11.8	NLRP2P	RP11-571I18.4	RP11-727A23.10	ZSCAN9	NME6	SOX10	ABHD12B	IFNG-AS1	AC073283.4	FKBPL	RP11-445N20.3	RP11-549B18.1	RP5-1027O11.1	SLC9A2	NFATC1	NKAIN4	FAM114A1	RP11-378J18.8	ZDHHC19	PRKCH	ALDH1L1	HDC	KRTAP5-7	BSN-AS2	RP11-121M22.1	DUSP27	TSPAN1	HIST1H2BK	ARMC4	RP11-196G11.2	FLNC	COMMD8	MIR325HG	CENPL	FAM84B	POLQ	RP11-395I14.2	C12ORF75	TRIM39	LTF	LINC00336	PCDHB10	MIR3180-4	RP11-686G23.2	CAGE1	RP11-115H18.1	TOLLIP-AS1	RP11-473O4.4	AC005786.7	AC006116.21	ZNF442	HIST1H2BD	RMI2	RP5-1125A11.7	MCM2	STH	RP11-532F6.4	RAC2	ECI1	RP11-7O11.3	RP11-152N13.5	RP11-90D11.1	ZNF630	GLIS2-AS1	GIMAP8	RP11-3B12.2	RP3-428L16.1	NAGA	CTD-2366F13.2	AC114271.2	BRWD1-AS2	LYPD1	RP5-1074L1.1	BGN	RUSC1-AS1	RP11-1008C21.2	TLR10	ZSCAN2	CTC-1337H24.3	GALR3	CTD-2083E4.6	RAET1E-AS1	KRT5	TNFRSF11B	SELPLG	CCNB3	CTC-203F4.2	MAB21L3	TRIM59	TBC1D3I	RP11-196G18.3	FAM150B	RP11-148K1.12	ALDH16A1	CTB-31O20.3	MAP7D3	AC005076.5	RP11-900F13.2	ARSE	NPAS4	RP13-131K19.6	RP11-217B1.2	RAMP2-AS1	AC005523.3	RP11-760H22.2	CYBA	TMEM200B	ETNPPL	AC087501.1	ARTN	SFTA1P	HIST1H1C	TTC24	MYH11	RP11-1069G10.1	TMEM235	AP001258.4	RP11-513M16.8	RP11-897M7.4	DLEC1	LINC01013	IGLL1	RP11-301L8.2	ANKRD45	RP11-269M20.3	FUT8-AS1	LINC00862	SAMD9L	PTAFR	RHOC	CTD-2349P21.11	RP11-3D4.4	GINS4	RP13-516M14.2	ROPN1L	HHAT	RP11-244F12.3	RP4-604G5.1	CCDC167	PLCXD2	RP11-503P10.1	AL049794.1	RP5-1159O4.2	HTR1D	RP4-761J14.8	SFRP1	CLEC10A	CLIC2	MYCL	NCAM1-AS1	RP11-334G22.1	CD7	AC069368.3	PAH	GGACT	NR5A1	IGFBP3	TRIP13	GYPC	FAM132A	TGFBR2	AGAP2-AS1	NINJ1	BMP3	LRRN4	RP3-514A23.2	TIGD4	RP11-486O13.4	SLC7A9	RP11-732A21.2	AC010894.3	ST3GAL6-AS1	SOX2	AC073842.19	PLEKHF1	RP11-182J1.5	POU5F2	RP11-102L12.2	PCDHGB5	HMOX1	CTD-2270L9.4	CHRNA7	MAFG-AS1	NOTCH1	CPA5	RP11-423H2.4	RP6-109B7.4	RP11-263K19.6	RP11-757A13.1	EDNRA	MALL	RP11-418H16.1	RP11-141M1.1	AC053503.4	BLM	TMA16	RP11-379L18.3	RP11-171I2.5	RP11-61A14.4	FAM26F	LINC00551	RP4-668J24.2	PRDM6	DNAH10	AC008697.1	RAB3IL1	HTR3A	RP11-282O18.7	AC022486.1	MMACHC	RP11-286E11.2	LINC01411	RP11-602N24.3	LRTOMT	CTF1	DNAJC27-AS1	CNN1	RP11-344A5.1	MED26	IL21R-AS1	ZNF157	UNC93B1	RP13-539F13.3	SLC35G5	LINC01167	CTD-2267D19.3	RP11-769N22.1	SLC22A25	ZNF296	CTD-2574D22.2	RP11-424M24.5	LINC01209	RP11-61A14.1	MUC1	TMEM240	CCM2L	CTD-2369P2.8	APITD1-CORT	RP11-9N20.3	IKBIP	RP1-111B22.3	ATP12A	AF146191.4	NXPH2	RP11-552D4.1	CTB-25B13.9	RP11-498P14.3	MAGEC3	SIRPB1	RP11-173C1.1	C22ORF23	TCP11L2	SLC2A5	IQCC	SMIM24	SAMD3	RP4-753F5.1	OXT	ORMDL2	LPIN3	BANK1	RP11-166B2.8	RP4-535B20.1	UFSP1	RP11-569G13.2	SLFN11	RP11-21A7A.3	POLR1E	RP4-616B8.4	RP11-554F20.1	LINC00638	RP11-196G11.6	SERPINI2	PLIN5	RIOK1	CHEK2	CTD-2017F17.2	RP11-325L12.7	MSR1	PITRM1-AS1	MEI1	MIR133A1HG	FBXW10	RBPMS2	LINC01063	LINC01299	RP11-245J9.4	ZNF730	S100A4	IZUMO2	AP000318.2	SLC25A48	KCNJ14	RP11-171I2.4	FCER1G	BARX2	RP11-85B7.5	MID1IP1-AS1	RP11-500G10.5	DMRTC1B	MAPKAPK3	SLC39A8	C11ORF97	FOXG1-AS1	BLACAT1	CTD-3065J16.9	AC140481.8	AC004221.2	KCND3-AS1	LINC00397	THEGL	RP11-465L10.10	AC007796.1	RP11-323I15.5	RP11-35O15.1	LINC00398	RP11-13A1.3	RP11-514P8.7	C6ORF118																																																																																																																																																																																																																																																																																																																																																																																																																																																																																																																																																																																																																																																																																																																																																																																																																														
HUMAN_NEURONS_TRANSCRIPTOMICS	ZHOU_2020_7	RANKED		XIST	DDX3Y	GOLGA8B	KDM5D	BCYRN1	SLC5A3	MAST1	LPCAT4	FO538757.2	PAFAH1B1	GRIN1	MEF2C	VGF	PREPL	GAD1	CEP57	GTF2H2	GABPB1-AS1	PLP1	KLF9	UTY	H3F3B	ZNF540	SST	CYB561	VAMP2	USP9Y	MT-ND3	TTTY15	SNAP25	GABARAPL2	STAT1	PAAF1	USP11	PAPOLA	FLVCR1	PNMA3	CES4A	FAM153B	INPP1	DHX36	HLA-A	SON	SNRPA1	RP3-525N10.2	PNMAL2	ATP6AP1	GSTM3	CD46	ARAP3	KIFC2	BEX1	MTR	AZI2	PEX1	TMSB4X	HGSNAT	WDR6	TSPYL1	FHL1	RP11-219A15.1	ICA1	FAM153A	ALDOA	SARS	ZKSCAN1	CIRBP	ZNF714	RPL6	XRCC6	MALAT1	ZNF483	ANKRD44	STMN4	VPS13C	SRSF10	TUBA1A	HOOK3	CDK16	ACTG1	RAB5B	ILK	SPINT2	QDPR	LRRC8B	NRIP3	CKMT1B	INTU	PPP1R2	ADD1	JUN	NLGN4Y	MGEA5	MYEF2	KIAA1109	MT-ATP8	FNBP4	YPEL4	HMGCS1	ZNF736	UBR3	KCNT1	PGK1	SCML1	PNN	ATP6V1A	ACAP3	ATAD1	CNTNAP1	ZIM2	RPL7	IDI1	HMGN1	LINC00632	NPIPA5	WSB1	ATCAY	CELF1	NDUFS1	C11ORF58	RGS11	BEX4	LDHA	VDAC3	BBS7	TXNIP	RTF1	N4BP2L1	ADD3	ZFC3H1	KNOP1	HK1	CPT1C	ATP6V1B2	KPNB1	LUC7L2	LY6H	U2AF2	BCLAF1	ADAR	SC5D	ARHGEF4	SETD5	RPL22	GPR137C	M6PR	SLC25A36	TAOK3	TMBIM6	DDX3X	CEP290	FADS1	RNPC3	CTIF	CLSTN3	GLS	SARAF	IL6ST	TRIM33	TNIK	RBM48	PCYOX1L	ZMYND8	RPL14	B4GAT1	RPL37	RPL28	GNG3	MRPS6	MECP2	FRMPD4	SLC38A1	RNF24	FAM153C	TERF2IP	DAZAP2	HACD3	LPIN1	NUTM2B-AS1	DIRAS1	GOLGA4	LINC00599	C1ORF132	RPS27A	RPS3	MT-ND2	ASCC3	MCF2L	NR2F1	RPL10	FXYD6	RBM25	SLC6A17	NDFIP1	KIF1B	PRRC2B	ATP6V0C	OTUD3	SCG2	TMEM41B	RSRC2	DIP2B	ZNF451	SESTD1	WBP2	SCD	RAE1	TTC37	STK36	HNRNPA2B1	DDX17	CCND2	RPS13	POLR3A	AC004540.5	ZSCAN26	LAMP1	LRRC4C	ARID4B	PKN2	CLSTN1	RNF34	AUP1	ARIH1	VCPIP1	PROSC	ALDH5A1	SEPT2	MTF2	ATP5I	CPSF6	YWHAE	B2M	JMJD1C	RAB6A	PLAGL1	LMBRD1	REEP2	GNAQ	RUSC1	TBL1XR1	PIP5K1A	PRPF19	RPL18A	PAK3	ABI2	WDR19	HNRNPU-AS1	PABPN1	GRIP2	SLC30A9	DOCK3	MYH10	MRPL41	MT-ND6	PTPRN2	BLOC1S6	SNRNP200	ABHD2	RAB3B	BSDC1	CRY2	PDIA2	SF3A1	NRSN2	GOSR1	OSGEP	C16ORF58	TNKS2	PLD3	KCNAB3	C14ORF2	QRICH1	PIK3C2A	SMCHD1	CCNL1	NAP1L1	EWSR1	SEPT4	SH2D5	OSBPL6	LUC7L	SLC12A5	GABBR1	KSR2	RPL30	CNPY2	C5ORF42	RAB26	DHCR24	APLP2	STAT4	ANKRD28	RPS23	GOLT1B	PCDH15	ANKH	SLC4A8	ELMOD1	KCND3	BDP1	MEST	DCLK1	ANAPC4	DOPEY1	CNBP	EBLN3	YWHAZ	FAM81A	DIXDC1	SLC25A39	CREBZF	CDC123	EIF4B	CAMK2N1	HERC2	B4GALNT4	SMARCD3	LYST	NNT	TSPAN7	WDR47	WDR7	SAT1	NAP1L4	LAPTM4B	TRIM44	RPS8	PPIG	ENAH	DNAJC10	MNT	STRAP	EPC1	PCDH11Y	ZFYVE27	FAM65B	PKM	TRANK1	MOAP1	WDR17	C19ORF60	XRN1	PWP1	FXR1	RPL3	CES2	IQSEC1	DPP8	LINC-PINT	RARS	COPS7A	ARFGEF3	SSBP2	TNRC6C	RPS28	TMEM161B-AS1	VDAC2	EPS15	TCF25	TM7SF2	PAM	ZNF37A	TMEM130	CCDC144A	SRSF9	TMEM184B	KDM5B	GRINA	LINC01481	AC007246.3	PLCH2	LUC7L3	PIAS2	KIAA0930	NALCN	ZDBF2	TTTY14	COPS2	XRCC5	INSR	TUBGCP5	PRR13	AP000769.1	GPATCH8	LRP3	GPRASP2	SCG5	TMEM192	CNTNAP3B	MRPS5	SMARCA5	CRELD1	AMD1	YWHAB	SCN3B	NTM	CASD1	SGK494	NSD1	ADAM9	PLXNA4	AC058791.1	CHD2	SECISBP2	RBM6	SLITRK3	RPS18	FAF2	UBE3A	RAB3A	RPL34	SEC23A	ZSWIM8	RBM5	HNRNPK	DNPH1	NAPB	DNAJC6	CANX	ARMCX4	TTC19	TOMM20	LINC00657	FBXO3	PSMD7	PDE4DIP	THRB	VPS36	ATP2B2	PPP2R2B	CYFIP2	AIG1	ST8SIA3	GATAD1	REL	RPS26	CTAGE5	MAU2	ZNF717	FAM219B	FAHD2A	CCDC92	BICD1	CDC14B	GPRASP1	KHDRBS1	USP9X	RIF1	PTCD3	FLOT1	NPM1	CYP46A1	SLITRK5	NSUN2	SGIP1	PRKAB2	PDCD7	PPM1K	TROVE2	SBDS	DYNC1I1	MRPL18	AP2B1	TMEM165	AP1S1	LSM8	PITPNC1	NACA	DYNC2LI1	RPL13	TIMP2	STX12	RPL7A	PKIA	ITSN1	TMED4	ATM	SNTG1	PDE3B	MRPS21	ACSL3	RGS7	NAV2	HSPA8	SSR1	CNRIP1	FAR1	TBC1D24	TNKS	PPDPF	GABARAPL1	KIAA0368	GPR162	ZFAND5	CNTRL	RABGAP1L	APP	GON4L	ZFY	CRYL1	SRSF2	USP8	MAP3K2	ABCC8	PSMA6	ASAP1	SNCB	SMG6	SNRNP40	STRADB	ATP1A3	DNM1L	RPL24	RBL2	TPM1	CAMK1G	ALDOC	EXTL3	CTTNBP2	RABEPK	UNC45A	MLF2	RPL35A	KDM5A	PPM1B	FAM126B	R3HDM1	ANKRD13C	NUDT21	ACAA1	MED6	ZNF720	MCFD2	ORMDL1	ATP6V1G1	MYO9A	MRPS31	SREK1	SOBP	TUBE1	UNC80	ELMSAN1	RPL29	RNF115	KTN1	MRFAP1	TARS2	OSBPL2	TARBP1	BEX2	TAF1	CHURC1	UNC13A	ABHD18	SRRM1	SULT1A1	RING1	ATP1A1	MARK3	SERINC3	NETO1	ERP44	SLC38A2	TRAPPC11	ZNF106	CDH18	CFAP69	PEBP1	CLK1	INSIG1	SRRM4	CPEB1	ZCCHC12	DTX3	GRSF1	HOOK2	CALM3	GSK3B	MIR99AHG	UBE2V2	MSI2	PRMT1	PDE1C	MAPK1IP1L	WDR37	EXOG	BAZ2B	PARP2	SHC3	SLC20A1	CSNK1E	NPIPA1	TMEM33	ARIH2	AP2A2	GREB1	AFF4	TMED10	NISCH	CYP51A1	KANSL1	ENTPD3	SRSF5	ATP6V0E2	SH3YL1	ZNF292	ZNF783	STXBP5L	NDUFB2	RPS4X	OTUD5	ENDOD1	RPL12	ATP6V0A1	ATG2B	CKAP4	GSTK1	PRDX2	PDCD5	TARDBP	PCDH9	TXLNG	RPSA	MAP3K13	EIF4H	MBTPS1	PGAM1	PPP2CA	MED28	ATP5G3	KCNB1	ESCO1	FTL	NPDC1	POLR2J3	CDS2	PFDN5	UBE2B	TRPC4AP	ATP5G2	TMEM59	GDI2	NCOR1	RPS4Y1	TERF1	MBOAT2	CORO6	FGF14	PRDM2	FSCN1	COX20	MEGF9	G3BP2	RBM3	FOSB	PDIA3	ZFAND1	ASB8	CWF19L2	TCAF1	RPL9	SLC35A1	HLA-B	GMPS	MTFR1L	ELMO1	HNRNPR	RPS9	THAP9-AS1	CTSA	WDR75	CFAP36	HP1BP3	CDC16	MATR3.1	ENY2	RPL19	ZZEF1	TP53BP1	PHC1	FAM169A	RLF	SHPRH	CAND1	SNX27	CASC4	SDHC	FBXO9	CPLX1	GPX4	NDEL1	PSMA1	GPR107	ZNF148	STAU1	SCAMP1	ULK2	PJA2	AARS	ATP13A2	ANKRD50	ADGRL1	RHOB	CLTC	CHCHD2	UPP1	EHBP1	ZCCHC17	UCHL5	THEM4	SMIM7	GAPVD1	EMD	PCNT	IFI6	DNAJC15	ERGIC1	TENM1	LMBRD2	PLPPR5	CHN1	CHL1	ORC4	FTH1	UBE2N	RPL41	CAMLG	POLR2B	MAPKBP1	CHD6	BTF3L4	NSUN4	ADRBK2	CHRD	TIAL1	C3ORF38	FASTK	NUCB1	ATP5J2	MYL12B	BSN	PTGES3	HECTD2	DKK3	STK4	PDZD4	NMNAT2	RPL37A	AKAP9	APPL1	USP24	ETNK1	YPEL3	TRIM3	SEC11C	RNF181	UHRF1BP1L	KIAA0319L	RPS19	RP11-701H24.9	APH1A	JPH4	PEX3	KLHDC10	B3GALNT1	GOLGB1	SMC3	NCOA2	NAP1L2	MDN1	MAPK1	TUBGCP6	TMEM178A	FAM118A	RAPGEF6	CYP4X1	GDAP1	USP53	SAMD4A	RBM14	RPS14	NFE2L1	SYT11	RIC1	SECISBP2L	SNX32	WBP11	NGFRAP1	KIF21A	PTP4A1	DYNC1H1	SEL1L	ZNF280D	CACUL1	DBT	TOP2B	VMA21	LBR	REPS2	HSPA14	PRPF8	ARHGAP32	PHC3	SYP	FAM13B	MPDZ	CDK10	AFAP1	RNF170	FSD1	PLXNC1	ACADL	PSAP	RPL11	BRI3BP	TSC1	POLK	SENP6	TMEM245	NDUFB6	RNF111	SYNGR3	TRAPPC4	ATP1B2	KIAA0232	HSPA4L	RAC1	MRPS16	RPL31	C18ORF25	TMEM35	SMG1	ACSL6	AHI1	COX7C	TOM1L2	ERP29	SLC25A46	AGL	PURA	KCNQ1OT1	SPPL2A	DENND4A	PHF1	RP11-382A20.3	AGO1	NDUFAF7	ATXN2L	ZNF428	COG1	NAA15	FN3K	NREP	NR1D1	HMGB1	GABRB3	PPP1R13B	CLASRP	PPFIA2	USP33	UBXN7	PPM1A	FAM49B	NOP58	MED10	SRSF6	TSC22D2	BAZ2A	SLC35E2B	VPS39	ZNF791	FAM168A	NHLRC3	CLPTM1	NFATC2IP	UBR5	SMARCC2	CHID1	ZNF382	P4HTM	ACP1	NPTN	RPL5	NPIPB5	PARK7	RAB14	MTURN	ARF1	PIK3R1	PPP2R1A	PCMT1	GPBP1	DDB1	TPD52L2	GADD45B	FOXO3	RPS3A	CEP68	CAMK1D	COQ9	C16ORF72	ATP8A2	ZC3H6	MCCC2	VPS35	TUSC2	CDR1-AS	EDF1	HSD17B7	ERC1	EP400	ANKIB1	RPLP1	RNPS1	RPL15	PFKP	ABCA5	TMEM191B	CAMTA2	FAM173A	RAB40B	SEC63	PRMT2	FOXJ3	PTPRD	SRP9	RTN1	SLC6A15	UBA2	RNF149	IGSF8	SRI	SAFB	SLC22A17	BORCS5	DNAJC28	ACADSB	TMSB10	QTRT1	LARP4	NASP	TM2D3	CCSAP	CSNK1A1	DDHD2	STAG2	HMGCR	PNISR	ENO1	MORF4L2	AGO3	ZSCAN30	ARL6IP5	VPS9D1	SCARB2	NCALD	MICAL1	GGA2	SH3PXD2A	CHRM1	TRIM37	SLC25A27	TLE2	MFAP3	STEAP2	EIF2AK1	SFXN3	ZNF711	RIMKLB	SMC5	CCSER2	LINC00969	KLC1	RRP7A	LONRF2	DIP2A	NRGN	TRIP12	CNNM1	ITM2B	PJA1	EXOC5	MGST3	TMEM126B	NDUFS5	SLC7A14	COX6A1	LSM5	ZNF12	HSPD1	BTG2	EID2B	EIF2AK2	ARPC2	TUG1	STMN1	ATXN7L3B	FTO	RPAIN	CHD5	UNC79	TAF7	SDF4	CHCHD10	SCN1A	TPR	GLTSCR1L	SNRPN	SPTBN4	CHD9	AKT2	SYNPO	NAA30	RAB7A	C20ORF194	RUFY2	RAB1A	B3GALNT2	KIF5A	PEX11B	YWHAH	PLEKHA5	ATG4B	CLIP1	RDH11	HINT1	GPALPP1	PDE4A	PLA2G12A	SRGAP2B	PRRC2C	SART3	FBXO44	TMEM30A	FUS	SCD5	KIAA1107	NAA50	TUBA1B	TMEM91	GNB2	CKMT1A	IDH2	HNRNPU	SCPEP1	SPG20	CXADR	ANGEL2	KIAA0430	CIZ1	NECAP1	RASSF4	C7ORF50	GAS6	ALDH2	TMEM106B	USP14	DIRAS3	NDUFA11	MDH1	TUSC3	ATP6V0D1	ELAVL1	ADGRB3	SH3BP5	EIF2S3	CHFR	COL25A1	ELP2	CIAO1	ZFR2	HTATSF1	PAK2	ATP6V1H	NDUFA13	HLA-C	CCT4	AACS	MAN1A2	RCOR3	DENR	TMEM18	RPS7	HMGN2	OXR1	NIPBL	RAB6B	ABI1	GAS7	RSF1	TBL3	DNAJB2	MAPK8IP3	MPV17	ACO1	SNU13	MAGI2	THUMPD1	BSCL2	PPP4R3B	MALSU1	ARID2	ADGRA1	FBXO22	SEPT11	CMIP	JUND	HTT	B3GAT3	SYNGR1	ACBD5	CACNG2	ATP5C1	ADHFE1	PCM1	FOS	ABCB9	CREG2	MYO6	ZNF445	TMEM145	SMARCA2	RSBN1L	RPL39	SPAG9	SLC39A10	SQSTM1	ARNT2	ARMCX3	ME3	C19ORF66	RIC3	TSPYL4	DLX1	NAA25	RAD23A	BASP1	KIF1BP	DNAJC7	FNDC3A	CBX3	RXRB	ICE1	MAP1A	TSIX	C12ORF29	EBNA1BP2	PNMA1	SERINC1	CDK12	JAK1	HPRT1	ANO5	MAP6	FSTL5	NFIB	C19ORF70	DDX42	RAB21	PAK7	EMC1	LRRTM1	SFPQ	SIGMAR1	NDUFA9	SF3B2	AHCYL1	NCOA1	MEGF8	GGT7	SUCLG1	APBA2	DTNB	COX4I1	UBQLN1	ATP2B1	RB1CC1	SF3A3	ROGDI	SLF1	BCL2	MAPK8	PPT1	RPL21	KATNBL1	OFD1	C21ORF59	FRMD4A	L3MBTL1	C1ORF131	UBASH3B	ZNF664	SH2D3C	TMEM120B	TRMT1	FBXO11	TRAF6	UQCRQ	PPME1	LAMP2	HGS	PNMA6A	ASNS	ZNF333	EDRF1	EEA1	MDM2	S100PBP	PRPF39	DGKI	COL11A1	TMEM9	NAP1L3	KIF3B	CAMTA1	ACAP2	PDE8B	EGR3	LSAMP	ANAPC16	ZFYVE16	PNKD	CPSF3L	C5ORF24	EIF1	ST13	CDS1	VCP	CD200	RPS24	CCNC	MARCH1	EMC4	CLNS1A	PPP1R15A	RPL18	KCNQ3	DYNC2H1	AMFR	FAM21A	GSAP	CNOT4	MRPS25	CHMP4B	CYHR1	ZNF638	PPP4R3A	ENO2	TRNT1	TCEA2	WDR60	HCN1	GFOD1	DHX30	MAP2	SLC3A2	CPNE6	LEMD2	BLCAP	ROCK1	MED14	JAK2	N4BP2	CCNI	WSB2	LRRFIP1	ARCN1	RHOT1	COPB1	TM7SF3	OSBPL1A	COX7A2	NDUFB11	LANCL2	IFNGR1	MAP2K2	VAPA	MTCH1	RALGPS2	HDDC2	ZNF441	PKD2	PTOV1	PIH1D1	APLP1	C6ORF89	TPI1	NOP56	ZNF738	CEP126	TMEM14B	NUP133	DAP3	STX1A	SLC4A3	GSR	PSMD4	MAP1B	MT-CYB	NRDC	KBTBD6	SCAPER	SNCA	IL1RAPL1	RBSN	DHX15	CRK	HNRNPH1	HNRNPA0	ARHGEF12	SEC14L1	SLC32A1	SS18L1	GNB2L1	TPP2	CORO1A	LINC00116	ZNF706	RPL27A	SEC61A2	PUM2	PSMD12	LINC00869	INPP5F	CAMK2G	WDR33	RSL1D1	USP13	HSD17B4	NONO	TGOLN2	RPS6KC1	PSMD1	CSNK2A1	SCAF11	NLGN4X	UBB	NUP54	MCCC1	KLC2	HBS1L	COX6B1	RAB11A	CACNA1D	OPALIN	INA	HS2ST1	REV1	TCEAL4	CRMP1	NIPA1	SPPL2B	RFK	WASL	VPS13A	TOX4	ACOX3	DNAJC17	ABCA3	TTC14	CSDE1	FLYWCH1	TMEM57	DICER1	PDCD6	MLLT4	EEF1D	RBM28	GPATCH2	ACACA	STAT3	SOD1	BOD1L1	AZIN1	MLXIPL	HNRNPDL	CPNE1	SGSM1	DLGAP4	COPE	RP11-192H23.4	C1ORF61	ATRN	CD99L2	SCAMP5	GRIK2	HDAC10	NDUFS7	ZFAS1	RTN4	POLR2A	AKAP6	COX11	PCNXL2	GTPBP10	HNRNPH3	PRRT2	SEC24B	TUBGCP2	RIMS1	CAP2	HNRNPC	RPS5	PRPF6	ZNF692	PPP2CB	RAB3IP	ZNF462	XPA	PYGB	AK1	RPL13A	FDFT1	RANGAP1	KAT6B	MORC3	TRA2B	HAP1	IVD	LDOC1	MICAL3	RMI1	ZBTB25	NAP1L5	ZNF24	BECN1	CH507-9B2.3	MAGEF1	PNPLA6	DCBLD2	SMARCAD1	PDXDC1	PIP4K2B	EIF2B5	RASGRF1	HNRNPD	OCIAD1	ATP6AP2	KCNMA1	ERCC6L2	SGSM3	XPO1	USP22	ASS1	GCA	AL132709.8	SUB1	VMP1	RPS16	RAB11B	DPP6	PGAP1	TMEM263	ZDHHC11B	FAU	CPD	TCF4	ARL6IP1	SLC4A10	ITM2C	CADPS	ATP5H	FBXO2	ZNF266	DPH6	SKP1	SETD7	NAA10	MAP4K5	HNRNPA1	CDC37	YLPM1	ERICH3	ODF2L	FBXO28	EIF2A	TTC17	AP1G2	PSMB2	PLEC	CAP1	MGRN1	HAX1	PTP4A3	GRIA4	ADCYAP1R1	ZBTB4	MED29	DAAM1	PPP2R5B	OAZ1	PNCK	HGFAC	MARCH6	NFASC	ATP8B2	ZRANB2	SCAF1	FAM57B	FBXO34	UQCRH	SVOP	PIGZ	CNTNAP2	EFR3A	FAM127A	KANSL3	ACADM	SAT2	SNRK	ZNF302	IRS2	NCL	SCN2B	TMEM136	SRP54	CLIP4	COA1	RCAN2	CEP170	SIN3A	MYO5A	RNF41	COPS8	COPA	TAGLN3	PCDH19	SCN2A	ARRDC3	ATP6V0B	UQCRFS1	MIF	AGO2	NAGPA	PDE10A	EIF3M	CHORDC1	UGGT2	PA2G4	KDM5C	ABLIM3	AAK1	NYAP2	CD81	GPC1	RBM33	ACADVL	MSMO1	ZC3H18	ANXA7	ARHGAP35	FOXK1	MARK1	AVL9	RP11-689P11.2	STK35	COX6C	EPHA5	TBC1D15	SYMPK	UBE2H	PCCB	TAF15	ITGB1	PKD1	ITFG1	PGP	PTMS	C11ORF31	PRR4	GRB2	DOPEY2	PLA2G4C	RHOT2	KIAA1191	AKR7A2	CKAP5	CENPC	YEATS2	GLYR1	RPRD1A	TACC1	PAN2	CAMSAP1	RAPGEF2	IMPACT	RNMT	KBTBD11	TRIM23	ECD	NCKAP1	AMOTL2	VCL	PSMD11	TRERF1	SUPV3L1	AP2M1	SIN3B	DCUN1D4	UBA52	LGALS8	MUT	RAB37	SLC36A4	PDXK	ATP13A3	TBC1D9	NUDT4	NAV1	MGAT4A	RANBP6	CREB5	OLFM2	PHF20L1	RHBDD2	DUT	GABBR2	PPP2R5C	ZCCHC11	IGIP	THRAP3	LEMD3	H2AFY	ADAM22	XIAP	ATG5	WAC-AS1	NCKIPSD	EMC10	CASC3	ZNF655	SEPT5	C5ORF45	KCNIP4-IT1	RBM11	PSMA7	FDPS	TCEAL2	FBXO7	APMAP	RPP14	FOXG1	SUPT16H	IDS	TLK1	FRYL	CNOT7	TBCD	ANKRD10	CADM1	C9ORF3	TM9SF2	MMP16	HEXB	PRKACB	SSR3	MON2	TDG	RTCA	CD47	SDHA	RAD50	MRPS34	SPIRE1	ARPC5L	PHACTR4	BRSK2	TRMT112	PLEKHM2	AKIP1	SLC23A2	ZNF268	EVL	ALMS1	HIPK1	NPTXR	MTERF2	TTC21B	PUM1	C12ORF76	RHOQ	IPO11	CSMD1	BRE	PPP3CC	ENTPD6	ADGRB1	PRKAA2	UBA5	TSPAN3	ZNF529	GAP43	LMBR1	SCAP	TBC1D12	NME1	RBBP6	DNM3	MT3	CLINT1	AMH	CCDC82	LMF2	FARSB	ANKRD17	ACTB	HIPK2	STAU2	SEZ6L2	DDA1	TRAPPC6B	FUBP1	FER	PIAS1	YY1AP1	MLLT10	ISCU	REPS1	ADCY3	ADAM10	SMDT1	KCNJ3	ZDHHC17	FIS1	PDS5A	MFN2	CNTN1	AES	PAPD4	ZC3H8	OSTM1	SLC1A2	ATP6V1C1	DENND4B	C9ORF142	FBXW2	METTL5	USP31	DCTN1	RP11-1055B8.4	PHYHIPL	TRPC1	FNIP1	PTPN5	SETDB1	FAM66B	DENND6A	LONRF1	ATL1	CLIP3	SLC11A2	NRIP1	KLHL7	NFX1	NAGK	ZNF207	DHRS7	RPS15	GTF3C3	GOT2	AK3	SOD2	KLHDC3	SEMA4B	ARHGDIG	RABGAP1	HAGHL	HELZ	C21ORF2	TIMM17A	RAB11FIP4	PARP1	ANAPC5	BZW1	RRAGB	SF3A2	SLC35A5	KIAA2026	NAB2	IGSF3	NBN	LYSMD4	KLHL32	MUM1	RPS10	SGTB	NDUFA12	TPD52	ARID1A	VPS13D	OPTN	ATE1	UBE3B	DTWD1	PI4KA	ARHGAP11A	KDM6A	OTUD6B-AS1	PCMTD1	YARS	MAEA	ACHE	CHKB-AS1	FAM234B	AC090498.1	UBE2D3	IARS	TMEM128	ZHX1	STRADA	ACBD4	MBD4	NARS	ZNF34	DHX9	EEF1A1	HOOK1	RPLP0	NR3C1	JAKMIP2	OCLN	EIF1AX	APC2	PRPSAP1	ANK1	TCEAL1	TPCN1	ZMYM2	MAPK3	CADM2	NDUFA4	CMC2	RNF144A	MTMR7	PSMD2	REV3L	RHBDL1	RDH13	CDC42SE1	RP11-617F23.1	AGPAT1	PANK3	DPH1	CAPN7	TUBB3	SESN3	ZNF667	TIPRL	NUP93	PLEKHB2	ATRNL1	PCGF5	SEPT6	DDX25	RNF114	SPG7	DCAF6	TRMU	BRK1	DHCR7	GAD2	MAPRE2	DPYSL4	WDR91	MLLT11	CLTA	MLH3	RAPGEFL1	UQCRB	SNRNP48	BMPR2	RPE	ATAD2	SLC1A4	RAB5A	RPS27L	XKR6	CNDP2	CACNG3	LIMS1	TLDC1	KAT7	GCSH	PHKB	PTK2	CEP97	C1ORF52	STT3B	RALGAPA1	LDB1	ZBTB16	NKTR	TNRC6A	RPL26	SH3GLB1	ATPAF1	GTDC1	ZNF667-AS1	SPIDR	FAM228B	SIK3	PLEKHA1	MOK	SLC25A28	TBCK	TRAPPC1	OS9	KCTD3	ZNF331	SACM1L	MTA3	HACE1	KCNC1	PHF3	PARM1	SLC19A2	MRPL33	PDZRN3	CLOCK	ANP32E	TTL	TFCP2	VWA5A	SLC7A2	RMND5A	ST3GAL3	CLCN4	MTHFD2L	CCDC84	RNF157	ULK3	UGP2	RSAD1	ENSA	H3F3A	PIK3R3	SPIN1	EIF4G1	DGKE	C16ORF13	PRKCE	SLC38A6	STX17	RBM39	NMD3	COX7A2L	CMPK1	FAM160B1	CENPV	NCAM1	ARL4C	POM121	PRKCG	POLR1A	FYTTD1	NUDCD3	C3ORF14	DPH7	EPS15L1	EIF4G2	NR2C2	CELF4	PPP1R12B	TRAP1	MTFMT	SLC25A6	MVD	BRF1	SETX	AARSD1	DNAJB6	ATXN2	RHOA	B4GALT6	TUBB	ISG20L2	PFKL	LRP8	CEBPZOS	CNOT6L	KDM1A	FKBP4	ZNF84	CYB5B	STOX2	PPARGC1A	CPEB3	LDHB	MYCBP2	SERP1	ADCY2	CAPN2	SPCS1	TPT1	CXORF23	SLC35F5	KLHL24	ZMAT3	D2HGDH	MAZ	AKT3	CRBN	SCMH1	CADM3	RPL38	LONP2	SEC31A	PMS1	CERK	NR1D2	ATP5L	NAT10	RPS6	NIN	HSP90B1	SNAPC5	VWA5B2	SPCS2	SF1	EHMT2	NDRG4	APOO	PHACTR1	AFF3	MYSM1	ZC3H13	THRA	SUDS3	PCSK1N	SRPRA	ING5	C7ORF55	C19ORF43	SOS2	CALCOCO1	PHF14	ARPC3	CTNNB1	CABP1	HECTD1	TUBA4A	ACTN1	CBL	AP5M1	RASA4	NLGN2	NDUFAB1	LRRC41	RP1-267D11.6	RPAP2	GIT2	SLC16A1-AS1	SMIM14	NPEPPS	RAB2A	TNK2	PTPN18	HAGH	BTRC	ZNF385A	ZMIZ2	B3GAT2	DHDDS	CCP110	USP38	ETFDH	PPFIA4	LMTK2	AKAP11	VSNL1	RBBP7	RAB10	NSG1	NDUFS8	ZC3H11A	RUBCN	TEF	PNMAL1	ATR	UBXN6	ANKRD36B	EML2	WBSCR17	PSMB1	SOX2	ACTR2	ASPDH	SMPD4	FXYD7	GALT	TENM4	DCP2	HNRNPL	RPL17	PHPT1	PLPPR4	SLC25A40	RPL7L1	TSC22D3	AGTPBP1	EEF2	GNB1	CPEB4	CUL1	EIF3F	MBD5	AKR1A1	CTSD	METTL10	ATF7IP	NCDN	UNC50	RUFY3	RAB4B	SEMA4C	BOLA3	BBX	SRSF7	TMTC2	NUB1	CCS	UBR2	FRRS1L	PRPF38B	SLC25A4	SIRT3	FEM1B	BTF3	GALNT2	IBTK	SEPW1	KRAS	ATG13	ARF3	TRHDE	PSMD8	FAM217B	INPP5B	GPR12	C6ORF62	EPT1	USP15	STX3	BMI1	DMTF1	ZMYND11	AGPS	TBRG1	CFL1	OAT	BCAP31	VAMP7	USP49	TAP1	RANBP2	NAA35	FUBP3	RPS12	ACTR6	DFNA5	PSMC1	RNF145	ACTR3	PAK1	LRRC6	CCAR1	EVA1C	ERO1A	RPN1	MKRN1	NDUFA10	SLC2A3	BCL2L13	NTRK2	LARP1B	DDX5	UTP23	BAALC	PLEKHA3	IMPAD1	CTBS	RBM26	UBR7	ZDHHC21	CARHSP1	USP32	DSTYK	MPPE1	PPP1R12A	ILF3-AS1	DCX	DPP7	RNF130	PSIP1	THY1	GNA11	GRIP1	ADH5	FBXL5	PPP1R9A	EIF4E	TMX3	ARHGAP12	DDX39B	RASAL2	DOCK7	KCTD13	SCARB1	DNAJC19	ATF2	TAZ	NBEA	C9ORF16	CCDC93	SUCO	RICTOR	EIF5	RP11-159D12.2	MKKS	MAGI1	CTBP1	GATAD2B	MCF2L2	CBWD1	UBA6	COMMD7	FAM214A	TMX4	USO1	RAD21	NRBP2	CAMK2N2	ZBTB21	COQ4	FBXO21	RNF187	CSRNP2	NUCB2	POGZ	KBTBD2	SEPP1	ZBTB1	USP34	GNPTAB	MMAB	RPS6KA3	ZBTB38	HERC1	DHX38	RNF19A	TARSL2	RAB30	DCXR	RAB24	ZNF330	GTF2H3	SUPT5H	VPS53	KMT2C	LRRC4B	MPC2	ALKBH5	DCUN1D2	MAPKAPK5	TMOD2	RANBP3	ATP5F1	MTIF3	XXBAC-BPGBPG55C20.2	YIPF3	BZRAP1	PGRMC1	FAM49A	EMC3	DPY19L2	SUMO2	GPM6B	NUMB	SHANK2	CASKIN1	ASPH	RPS15A	ARL8A	CELSR2	NUCKS1	SDHD	NBAS	SNRNP70	KRR1	MKLN1	MAST4	USP10	NDUFB8	NUFIP2	AGAP2	C2CD3	RP11-138A9.1	CSMD2	FAM192A	DTNA	TRA2A	XPC	THOP1	UBXN4	KIF2A	CIT	ILF3	CDC42BPA	WNK3	SNX9	SLC4A1AP	DDX21	PDE8A	KIAA0907	FARP1	YIPF4	UBP1	SSRP1	CACNA1B	DDX41	CTNND1	LENG8	KDELR1	TMF1	RBX1	RQCD1	TBC1D17	SLC18B1	RIMKLA	DNAJA2	VWA8	MBTPS2	TMTC3	CHGB	TMEM161B	PALLD	CATSPER2	HERPUD1	TSN	BIVM	GRIK1	FNBP1L	MITD1	FKBP3	PRRG3	ATP2A2	HDAC5	YPEL2	TMEM168	NMRAL1	PCF11	NCBP2	ATXN3	PEX26	TCEA1	FAM91A1	C1ORF216	DDX6	PAIP2	DUSP8	SEC62	SKAP2	METTL6	PEAK1	PER3	ZDHHC3	KIAA1468	SLTM	TCEAL6	CCDC91	UBN2	TPPP	ZNF141	ZYG11B	EZH1	SLC20A2	PICALM	RPS6KA2	PNMA2	CWF19L1	TTBK2	NAA16	SUMF2	PPP4R2	EID1	BIN1	NGDN	PRKACA	MARK4	SMIM12	CPNE3	SHISA5	UBE4B	FBXO42	CEBPZ	HSPA6	DCAF8	ME2	LGMN	PCGF6	MBNL2	CLDN12	PHYHIP	DOCK10	DDX19A	INTS8	LYRM9	UBE2G2	MAPRE3	XPOT	RASD2	PCYOX1	ZNF821	LTN1	TCEB2	C9ORF78	SCAI	WWC2	GNL1	WDR44	RPL10A	NEDD4L	FOCAD	NEK4	SPRYD3	FAM120A	EXOC7	TOP3A	RPRD2	PRPF4B	RP4-565E6.1	ARL8B	SELT	C6ORF136	YWHAG	PRKAR1A	ATG16L1	GABARAP	RLIM	ACTR1B	PDE4D	UBAC2	MBD1	KIF3A	PTDSS1	GBF1	PARK2	LTBP3	TSPAN5	STX7	BTBD3	FZD3	CSTB	PTPN11	C11ORF87	EIF4G3	ZNF507	RHOBTB2	C11ORF73	PEA15	RPL32	CGGBP1	UQCR10	TRAPPC8	COX7B	MMADHC	KCNF1	GRB10	COBL	KDM4C	SLC25A29	MICU3	CCNL2	UBQLN2	TECR	GOT1	CREG1	CHM	BRD4	EIF3A	MROH1	GDAP1L1	UBE3C	SNX14	KIAA1324L	PDLIM7	GPATCH2L	GLMP	IRAK1BP1	USP48	PTCHD1	YBX1	HSBP1	TCF12	CHPF	PLCXD1	LINC01089	NUP50	CBX5	CRAT	OPA1	ZNF512	THOC1	PPIB	RANBP9	DIDO1	SHC2	CNTNAP5	BACE1	PTBP2	CALY	CEP350	MCM3AP	EFHD2	SF3B1	CLUAP1	DYNLL2	WRB	ARNT	TUBG2	TGS1	NMT1	SYTL2	AFG3L2	ARRB2	CLASP2	RAB3GAP1	EMC2	ERGIC2	TMCO3	TOMM70A	NAPG	ABCC5	RCCD1	GABPB1	RPS21	HMGN3	CUL5	ZEB2	HERC3	GNG4	ATP5E	MFSD8	RLTPR	BEND6	NXF1	RP11-1094M14.11	DCAF5	GARNL3	DMD	SLC25A25-AS1	GRIA1	SLC2A11	GLG1	NDRG3	MARS	CAMK2A	OSBPL8	NRDE2	TCEB1	MSH3	IFNAR1	RNF10	PSMG4	NEMF	CACNA1C	DHPS	NDRG1	VPS26B	YME1L1	ATP6V1F	KIDINS220	COPS5	PET100	MARCKSL1	NT5C3B	OTUD4	TMEM147-AS1	LARP1	UGGT1	RPH3A	UBE2W	DPY19L4	ZC3H12C	OBSL1	RBFOX2	CCNT2	COLGALT2	SMIM17	ADNP2	NEGR1	MMP25-AS1	EIF3H	PPIP5K2	C21ORF33	ATP5O	SLC1A1	UBR1	UCHL1	MPHOSPH9	UHRF1BP1	NEBL	PIN1	RABAC1	YTHDF3	ZNF644	PCDH7	ARL5A	RABGEF1	DLG2	HEXA	PTGDS	FAIM2	CHP1	FAXC	UPF3B	SLC35F1	PGM3	VPS4A	EML6	PPP3CB	PCMTD2	EDEM3	SLC30A3	HPCAL4	BCAT1	SRSF1	PIANP	SOCS7	APBB1	COG7	ARHGAP26	SPEN	ZNF708	SNHG7	MYT1L	LRP12	NSF	HSPA5	PREB	RFPL1S	ALDH3A2	CYP2E1	WDFY3	ZNF680	SYT5	BAZ1B	ARMCX5	NAE1	AP4B1	NSUN6	TTLL7	TOR1AIP2	FRY	HACL1	ADNP	ZNF606	SPOCK1	AKAP10	C4ORF3	GUK1	FAM174A	TAF3	ZNF160	CAPZA1	RNASEK	CDC42SE2	NOVA2	ACO2	RPL23	NFIC	DDX46	GALNT7	ZNF518A	NCS1	INADL	SRGAP1	GUCY1B3	CACNB4	GK	RAB9A	SCP2	HARS	GGNBP2	KIF3C	CEP70	EED	WNK1	SKI	SLC25A23	FBXL4	FIGN	PTPN4	TMEM183A	GDI1	KIZ	MED13	MAPK9	LRRC7	AP3S1	PCLO	STMN3	ZFR	FGF9	MAPK6	COPB2	PTPRS	SORT1	EPHA7	MTMR4	FAM172A	RAPH1	PI4K2A	SYT14	BRAP	AASDHPPT	XPNPEP1	AKIRIN2	PHIP	EPB41L5	FAM210B	IFT172	ZRANB1	ACAT2	SQLE	CHI3L2	KLHL9	PRNP	IRF3	CEP95	SHF	GOLGA8A	DYNC1LI1	CHGA	SLC25A12	KIFAP3	SOS1	FANCL	MAP2K7	MAP2K4	CEP295	BCAP29	NEFL	RPS29	PDK1	PRKAR1B	PNOC	STAT2	SLF2	RRAGA	POLR1D	ATP9A	NLRP1	ZFP30	UBAP2L	ZFYVE9	MAPT	ZNF100	SSBP1	PPP3CA	TIAM1	SYNCRIP	INTS3	FAM110B	ZNF587	NIT2	TUBB2B	LPP	VKORC1L1	KLHL21	PFDN2	AAGAB	LYRM2	LMAN1	GCC2	ADGRL3	VAMP1	TUBGCP3	AHR	PTPRA	POLR2F	SPTBN1	NECAB3	ABHD12	SUPT20H	ILF2	RC3H1	CRYAB	XKR4	WDFY2	FAM98B	RMDN3	DMXL2	USP47	ZNF10	GK5	MT1G	TRMT10B	CBWD5	MRI1	ENOSF1	ALS2	TUB	KANSL1L	PPP6R2	VPS41	METTL15	BTBD1	OGFRL1	NOSIP	SAFB2	DGKZ	CUL4A	CFAP97	CCDC14	EIF1B	FBXL17	ULK4	IP6K2	TECPR1	FAM134A	BRWD1	ELK4	TBC1D10B	UVRAG	TACC2	SUGP2	CDK17	AATK	C2CD5	SYNPR	GRIPAP1	UBE2QL1	UQCRC2	CDK13	PAFAH1B2	TPST2	NRCAM	CCDC25	MRPL2	C11ORF49	FAM127B	FASTKD2	CCDC180	PIK3CB	RIC8B	LINC00667	SDR39U1	NOL4	DESI1	FAM204A	RPLP2	GBAS	TRIP11	MINOS1	DDRGK1	CUL3	HECTD4	CHD3	SMCR8	TMEM50B	KMT2E	RND3	FOXN3	ZCCHC9	ZNF136	ECE2	KALRN	SNX30	RPP25	MFSD14A	ANKRD11	ARRDC4	POU2F1	ARF5	N6AMT1	FBXO4	CAMK1	PHF10	C2ORF49	SSR4	SBNO1	NEDD8	FKTN	RELN	ASAH1	TNKS1BP1	ZC3H15	UBR4	UBAP2	PRKCSH	OTUB1	TMED2	FAM63B	SACS	EXD3	SIRPA	LHX6	EIF3J	LAGE3	DGAT1	CTC1	ABCA2	WIPI2	KIAA0513	ACIN1	CTNNA2	TMEM14A	KIF26B	NPM2	GSTA4	BTN3A2	ZDHHC8	TSR2	EGLN1	HDAC6	CDIP1	SREBF2	ESF1	PDP1	AP2S1	DPYSL2	KIAA1217	ST5	FOXRED2	ENTPD4	CORO2B	SRSF12	SLC2A6	MAML1	CHIC2	RIMS3	NBPF19	GNB5	MAX	COMMD1	PPFIA3	CPSF4	PITHD1	CHPT1	CELF5	ATRX	RPS6KB1	IMPDH1	CISD1	FAM3C	ANKRD36C	ARHGEF40	ATP5A1	RUNDC3A	VPS45	BDH1	TMSB15B	DPY19L3	MTERF4	HERC4	OSBP	TPGS2	SMS	SERGEF	CLASP1	CDKL5	RGS7BP	AUH	ANP32A	NACAD	CBX1	ZNF436-AS1	DMKN	MDH2	SENP7	TRAF3IP2-AS1	CTDSPL2	ITGB1BP1	TENM2	COPS3	STX1B	PDHX	RELL2	SMAD2	CBR4	LINC00882	TRMT61B	SUMO1	SEPT3	CELF2	GOLGA3	LSM6	PRPF40A	WASF3	ANKRD13D	GABRB1	DDI2	P3H1	SLC47A1	TJP1	TMEM231	CAPZB	CSAD	AGPAT4	CUEDC2	TTC8	NOL7	SCOC	CEP63	UBTF	YY1	TUBB2A	IQCB1	PGM2L1	KPNA1	MLYCD	HNRNPLL	MAPK10	LGI1	ZNRF1	BHLHB9	UHRF2	KCNIP1	ATPIF1	YTHDC1	MAGEE1	TULP4	CCZ1	SPTY2D1	SKIV2L2	AKTIP	RPL36	MAGED2	AHCYL2	KDM4B	ASTN2	CDK14	SRGAP2C	CNTN4	CALM1	NAAA	PQLC1	CCDC34	TCERG1	EIF3K	INPP4A	KLHDC1	MYRIP	PRUNE2	SPG11	ATP6V1E1	NDUFB10	JADE1	ZNF652	MED13L	TPM4	LATS1	PSMG1	SYNE1	ZNF785	BAG4	YIPF6	NEK1	CCDC50	DLD	TPST1	HNRNPM	MAP3K3	GFM1	ARL4D	CLK4	DNAJC27	SPOCK2	TMEM14C	UQCRC1	ARMC1	RAB18	CPNE7	HYOU1	NPHP1	DAB1	TMEM59L	SPEF2	ANKRD26	IGF1	FAM221A	ZYX	BCAN	OGT	MGAT5	UBL5	CYB5R1	AGAP1	MCM3AP-AS1	PPP5C	LRCH4	UBE2Z	KLHL11	UNC5D	YWHAQ	SCAF4	MIR124-2HG	PHKG2	GPR180	SGSH	GPS1	THOC7	DMXL1	TRIT1	TTYH3	CCDC30	CD2BP2	VPS4B	SLC24A2	TPRA1	PRKDC	SRRM3	DGCR2	DEF8	PCBP2	PRKAR2A	PTPRE	SMAD4	PODXL2	CACYBP	IMP3	MSH2	RGS4	STX16	UQCR11	SDK1	NPEPL1	PBRM1	EPB41L1	ADD2	GFPT1	TATDN3	PIK3CD	ABR	EIF3I	VPS28	EXOSC10	CA11	ATP8A1	C15ORF40	GINM1	PLS3	FAM149A	SULT4A1	LEPROT	ATP5D	TPM3	TOMM7	TBC1D23	SLC24A3	GLE1	PHF2	SLC35F3	TNR	ARHGAP21	DHX29	LRRFIP2	ELOVL5	ANKRD36	CTC-444N24.11	NIPSNAP3A	RBAK	SUGT1	AP1G1	LGI3	CNKSR2	IST1	CS	URI1	SLC9A6	DNAJA3	SSFA2	GNPTG	FLRT3	FAM184A	SLC15A4	CBX7	RIMS2	DNMT3B	RAB3C	MOB1B	ATF6B	PIBF1	RSPRY1	ABLIM1	PACS1	DOC2A	LINC01322	BRD8	RNF4	RPL23A	UQCC2	RTN3	PELP1	GPI	ZNF397	EARS2	DENND3	MRPL50	ELAVL2	UNK	IDH3B	BTG1	ICA1L	RANBP17	NRBP1	FBXL20	PHF21A	SYBU	DENND6B	ASNA1	PHTF2	B4GALNT1	CCDC186	LINC00461	STXBP1	CHD4	SLC6A6	CCDC174	RPS25	PSMD13	ZCCHC14	COPS6	PVRL2	SCN8A	SDC3	FKBP1B	OXA1L	PTK2B	CCDC88A	BBS1	PITPNM3	AJAP1	TRIM4	HDLBP	FAM133B	MIR9-3HG	CAMSAP2	RMND1	DEGS1	CSRNP3	MBNL1	SGSM2	UBXN2A	ADRBK1	UBE2I	RNF123	PRKAA1	PUS7L	FBXO25	RAD23B	MAPK14	NDUFB3	PCBP1	KCNJ6	EPM2AIP1	PDK2	CACNA2D2	SLC43A2	JARID2	ZBTB11	TCTN3	SRRM2	TRAPPC2L	ATP5J	RCN2	PEX16	CABIN1	MRPS33	GANAB	IRF2BP2	MRPL37	GABRA2	TAOK2	EPB41L3	BIRC2	DIP2C	HERC6	PRPSAP2	SUPT7L	CFAP46	SSH2	CBX6	RBFOX1	PDCL	ACOT8	POU3F3	DCTN5	PTPRR	WDR41	AASDH	NFAT5	GFRA1	JKAMP	ATXN10	ZNF248	PIEZO2	SMAP1	NEK10	MEF2A	PHB2	AFTPH	MRPS10	UBC	ANKRD20A3	MIB2	NCAN	DLG4	TMCO1	PARP16	CCT2	DUSP26	MRPL43	LANCL1	SPOP	FAN1	CERS5	NUDC	SELM	ZNF800	TBK1	MBIP	USP5	HSD17B12	FAM92A1	NOL8	YTHDC2	PTGES2	FKBP8	JPX	SUZ12	SORBS1	OSBPL9	FAM229B	HEBP1	HDAC3	TRMT11	TMTC4	PCDHAC2	MIEF2	BORCS7	CCDC115	PHAX	CDIPT	SNX1	CD59	UBE2E3	ZNF609	RECK	GALNTL6	RBM4	STARD4	WDFY1	CFLAR	THSD7A	RNF20	MAP9	OSBP2	WNK2	EEF1B2	MIA3	TMEM178B	ARHGAP23	CTSF	CD55	MRPL16	DDHD1	IPO8	RTP5	PTDSS2	RSRP1	TBRG4	RNF7	DYNLL1	TRIM27	RAB9B	PSMD5	SLC7A5	GAK	ARHGEF7	NAALAD2	MGAT4C	SURF4	CXXC5	CPNE9	SYNM	MAP3K12	XPO7	RP11-511P7.5	ZNFX1	DYNC1LI2	RNASET2	MRPS9	TSTD2	UBE2D2	ZNF496	LRRTM2	ASCC1	TLN2	IKZF5	LARS	FAM206A	MPHOSPH8	TBCA	WDR89	ANKRD30BL	RAP1A	RNASE1	AP3D1	ZNF532	LRPPRC	PIGS	SLC7A6	ZFP69B	CARS	CCNT1	SEC22C	CCDC90B	SMIM10L2A	EXOC6B	MT1F	OLA1	PRKRIP1	PPIA	PDE1B	MAT2A	SLU7	RPL36AL	ASIC3	ARID1B	NCOA7	ELP3	MAP1LC3B	GRM7	CHRM3	ERF	TPP1	PPP6R3	MAP4K3	HECTD3	CDH8	KIAA1328	NSL1	BSG	ADCY1	TMEM132A	TMEM55A	ZNF585A	PDCD10	GDPD1	TRABD	SSX2IP	SEMA4G	MRPL57	TRAF3	MAP7D1	ZNF260	RTCB	BLMH	MRPL52	STX6	RNF13	TRAPPC9	NIPSNAP1	DYRK1A	GLMN	PARP6	NME4	KXD1	ZNF596	SSNA1	ZDHHC5	C12ORF65	TSPAN13	PDK3	AHSA2	ZNF675	UFL1	AKR1B1	OXCT1	PCP4L1	ARHGAP5	DLGAP1	PPP2R2C	MPHOSPH10	EFR3B	RFX5	SLC17A5	TMEM260	RAN	MAP2K1	DYNC1I2	UGCG	CNST	FAM73A	SHANK3	POMGNT2	ZNF318	NUMA1	SEZ6	CPNE8	RBMX	PCSK7	MAN2C1	MAST2	PABPC1	POP7	PAQR3	MED23	PCNP	APBB2	C1ORF27	CSNK1G3	NIFK	C1QTNF4	AMN1	ZNF493	SPPL3	NUDT3	TMEM160	GABRG2	SLK	GTF2H5	FURIN	TAF1D	ZNF559	RAPGEF1	BRSK1	BNIP2	NSFL1C	ACOX1	THOC3	COA7	TBCB	GMCL1	IGFBP5	ZNF365	RNF165	BCL11A	SLC35B1	CSNK1G1	GLS2	CACNA1A	HPS4	DDX18	FAM131A	CNR1	RANBP1	SYNJ1	TCHP	IMMT	S100A6	MIDN	TPT1-AS1	PDE4B	XPO4	STAC2	NXPE3	MON1B	POLR2C	CCDC138	PCBD1	PPP1R3E	HMGXB4	GPSM1	JOSD1	BTAF1	ZNF362	HIVEP1	NSMAF	CC2D1A	PXYLP1	RNF11	TXNDC15	NT5C3A	APEH	ANKZF1	MBOAT7	HID1	ATP1B3	NUDCD2	UBA3	TKT	MSL1	SRP72	ZNF780B	CBFA2T2	MORF4L1	CXXC4	ZNF430	SYNRG	RP11-507M3.1	PTP4A2	ZMYM3	ASH1L	PDHA1	FAHD2B	RNF180	LRP6	GALK2	SFXN1	ESRRG	SHFM1	RNF216	ANKRD39	SLC26A11	DDX24	MTPN	PPWD1	DMAP1	KIN	GTF3C1	SYN1	YTHDF1	SV2A	RBBP4	PTPN2	RSL24D1	PPM1G	KAT8	MRPS26	STK25	CCBL2	ILKAP	LPIN2	KSR1	TIMM10B	GOLGA2	CCNJL	ABL2	SORL1	LAMTOR4	TNFRSF25	FAM84A	NF1	HINT3	NAA20	ARMCX1	HNRNPUL1	CLDND1	ADAM23	EFHC1	GMFB	ZNF91	SLC16A2	LGR5	C9ORF72	TECPR2	LASP1	ODF2	PRIMPOL	FAM216A	KDM3A	BRMS1L	MFSD11	HCFC1R1	SNX18	SLC45A1	TF	SFSWAP	UBA1	SETD2	MED21	PGBD1	QSOX1	GBA2	HUNK	P3H3	BAIAP3	KLF5	RPL35	PARP8	GIGYF2	CCDC47	ALDH18A1	GALNT11	TTC9	SIRT5	TCEAL7	USP7	C19ORF12	BTBD6	RNF103	SHISA7	C6ORF1	TMED8	HECW2	CNEP1R1	LIG4	PPP1CC	ESYT1	TAP2	TIMM23B	KLHL8	RAB3GAP2	CDADC1	NEIL1	PCNXL4	RABGGTB	VIMP	PUM3	ZFP90	C17ORF80	ATG7	TNPO3	FAF1	ZNF460	ITSN2	RPRD1B	UBXN1	C8ORF46	CHD1	TBC1D20	THUMPD3-AS1	ARMC10	SPECC1	TUBB4A	CLCN5	RPS27	PSMC6	ATP5S	NHLRC2	AP3M2	FZD6	DCTD	MRPS23	REEP1	XRN2	CCK	YPEL5	ABHD14B	MYL6	LINC00662	LY6E	ASB1	SMAD5	DENND4C	ARHGAP44	SMARCA4	UNC119	CELF3	TMEM50A	CUL2	ARAP2	RYR1	CNP	PTBP3	ANAPC10	KCTD16	C16ORF62	SRCIN1	TMEM181	MPP2	NARFL	CUX1	R3HDM2	CLPX	DUSP11	DAZAP1	SEPT8	ETFA	GALC	DOCK9	FAM98A	DUS3L	GANC	TTC3	FAM179B	FGFRL1	C11ORF54	RAB4A	EAPP	DUS1L	TRIM2	SUN1	ARGLU1	CHST1	MTMR11	MOB1A	DDX56	SCRN1	RNF139-AS1	GLO1	MTMR6	ARHGEF9	RAPGEF4	MANBA	ASIC1	STARD3NL	SMAD1	FKBP2	LRRC47	MTHFD1	RNF6	PSMA4	ARNTL	ZNF883	TOR1AIP1	CALM2	COL7A1	SYN2	C1ORF21	BRD7	ZNF286A	ADAMTS6	ZNF577	VARS	SEMA6A	ROBO2	NCR3LG1	ITPK1	FAM69B	DNAJB14	FMNL2	LRP11	SLC9A1	ZC2HC1A	RNASEH1	CSTF3	FRAS1	PSMD6	RPS2	PORCN	POT1	CASK	FEZ1	HUWE1	KPNA3	GAB2	ZFP14	CCDC53	KCNK3	PRKCZ	PHF12	CHST12	BRD2	LGI2	CUTA	RGL1	CYB5R4	PARVB	IMP4	MFSD1	VEZF1	STXBP5	LRP2BP	HDHD2	PNPO	NDUFB5	ATXN1	DLG1	SLC12A9	PAPSS1	ECI2	AKR1C1	SBF2	URGCP	FGF17	METAP1D	WDR48	P2RX7	PRRC2A	TASP1	WDPCP	NBPF1	PCDH17	GARS	ELAVL4	EXOSC8	JAM3	NCLN	SERPING1	TFRC	MRPL51	ABCC10	NPY1R	PFN1	SLITRK2	MTDH	ITCH	TCAF2	LDOC1L	IK	NDUFV1	DNAJC11	UBE2K	CD2AP	TRAK1	JPH3	ZNF544	CADM4	IQGAP1	USP1	PTPMT1	AGBL3	ELF2	PTBP1	DPYSL3	SLC9A7	GAN	MOB4	EIF5B	KMT2D	ATG12	TMTC1	LSM4	GNG7	SPTLC2	SH2B1	VPS13B	BCL2L1	PDE12	TUFM	ARMC2	SRGAP2	EIF5A2	RORA	RNF220	MICU1	TMEM144	LSM7	SUCLA2	ZNF658	KIAA0141	UFSP2	NR2F1-AS1	RNF146	RBFA	DERL3	ANKS1A	GNAO1	SNX6	TXNDC16	KDM2B	PGBD5	FAM66C	CHMP3	PPP6C	PROM1	FIG4	SET	ORC2	GPX1	TM2D1	CLTB	CBLB	ASXL1	ZNF519	AGO4	MZT2A	RPS6KA5	FAR2	ASTN1	GPRIN3	RAF1	TCEAL5	IFT20	LINC00294	GLRB	RPGRIP1L	PPM1E	PRMT3	COL4A3BP	ZMAT2	MAPK8IP2	CDO1	CYLD	CCT6A	DNMT3A	TBC1D9B	PDCD2	RPS11	ZDHHC6	PLXNA1	SAP18	DLGAP2	COG6	PDPK1	SEC31B	ZNF583	GNPDA1	L2HGDH	EYA3	DYRK2	AMPD2	C11ORF98	CPEB2	AMIGO1	DR1	ARFGAP1	VCPKMT	ST8SIA5	MRPS27	PITPNM1	USP16	MED19	LRIG2	CROCC	EXOC4	C17ORF75	LINC00493	QSER1	ANK2	TRAK2	CARKD	OXSR1	GTF2H4	ITGAV	DNAJC8	ADAM17	POGLUT1	PRDM4	MRTO4	SMIM13	CBWD2	WAPL	VPS33B	AC011043.1	NDUFB7	ZNF195	GRK4	KIAA0895L	RERE	RYBP	ARHGEF25	SLC9A8	RP1-239B22.5	NIPAL3	KIAA1715	NKAP	PHLDB1	LNPEP	ANKS1B	RC3H2	LRRC4	GRID2	MTCH2	DENND5A	FEZ2	AMER2	MTMR2	SPCS3	CDH13	NOMO1	HCFC2	PCDH8	PNPLA8	EXOSC1	CIR1	HES4	GSTP1	DSTN	PSMB5	CMTM4	ADCK3	TRIM24	SNRPF	RP5-1187M17.10	THAP5	SFI1	PIK3R4	C2CD2L	IFT122	FBXW7	RUNX2	CAMKK1	SLC8A1	NFS1	LZTFL1	PRR14L	TMEM248	PSMF1	PSD	C9ORF114	ZFAND2B	SPNS2	CCNH	ZNF131	GRIA3	ANO4	ACOT2	DSCAML1	NUBPL	RSRC1	ERCC1	RP11-9G1.3	EPDR1	ENPP5	UFM1	KIAA1324	HADHA	STARD10	SNAP47	ACAD9	FRS2	ZCCHC7	PTTG1IP	TENM3	TFDP2	MGMT	LRFN5	UBE4A	TMEM175	PRDX5	SETBP1	RALGDS	SRSF8	NEK7	ZDHHC14	FOXRED1	U2SURP	VPS54	RABL2A	EXOC1	PUF60	MFSD6	TOMM40	RP11-284N8.3	MRPL42	FBXO41	KHDRBS3	TRPM7	CDK19	PIK3IP1	NDUFB1	MID1	GCLM	CDC40	TFAP2E	PPIL4	FAM8A1	IDH3A	EVI5	ZFP37	TTC32	RPL8	RPP21	RAB28	ACSF3	POLR2D	SIVA1	EBPL	CRTAP	CDC42BPB	ASCC2	C1ORF198	NT5DC3	LYNX1	DNMT1	WDR11	SDCCAG8	SCAND1	TXN	ACBD6	METAP2	ERAL1	ACTR10	TMEM41A	GNAI3	ATG9A	MTSS1	NUDT5	XAB2	RIPK1	MRPL35	TMEM9B	WRAP73	GLUD1	PSMA3-AS1	SNX4	NDUFB9	GALNT13	FAM155A	PPP2R5E	CSMD3	TSPAN2	ARL16	TMBIM4	THYN1	RALGAPB	HIF1AN	SRGAP3	NCOA3	LCLAT1	CAPRIN1	TMUB2	UBAP1L	ZBTB44	KHSRP	APOOL	TSPYL2	RFC1	GCK	PDE2A	OST4	ZNF626	AAMP	HNRNPA3	RASSF8-AS1	SOX12	SLC35E4	MLLT1	KDELR2	CREBBP	COX18	PER1	TMEM63B	PPM1H	HIVEP2	GART	NTMT1	PRKCI	SERPINB6	KPNA4	SMIM10L1	NUDT22	PISD	PRDX6	DPM2	MTG1	ENOX2	IRAK4	WDR61	SLC25A5	ZNF766	APC	MRPL3	PILRB	AHNAK2	RAC3	RYR2	NPC2	TBC1D30	PPP2R2A	KAT2A	PRCP	LAMTOR1	TTC13	MEF2D	AMMECR1	MRPS11	LMTK3	CYC1	AGAP3	IMMP2L	L3HYPDH	FYN	ZBTB10	WWC3	SLC6A1	CSPP1	SPRED2	TMEM135	WDR26	TCEAL3	KRBOX4	NCEH1	ACTR3B	ZMIZ1	CWC25	ARHGAP33	ILVBL	ACSL4	MFF	CCDC66	LRCH1	SH3KBP1	KLHL29	ZNF226	YAF2	PDCD4	ANKRD12	CHST15	SFXN5	TCP1	USP30	SEMA6B	DCAF7	DYNLT3	DDIT3	ATP6V1D	HSPA12A	RHOBTB3	HSPA4	KLHDC2	AP2A1	CTSB	DHX8	PIK3C2B	EPRS	TRIM9	ECE1	LRRC40	RPS19BP1	NGRN	DSEL	SAMD8	LUZP1	UBE2L3	MDC1	BACH2	SIKE1	SLC29A4	ERO1B	THUMPD2	KCNC2	MPP6	IQCE	TFR2	DCAF10	STRBP	KCNN2	LIG3	EBP	GAA	PSMD5-AS1	NKIRAS1	CCDC149	WASH1	EIF3J-AS1	CRHBP	ZNF449	ELP6	PPP2R3C	LRRC28	POMGNT1	MYO19	GFAP	KLHL42	CSNK1D	CHMP2B	APPBP2	PHTF1	EIF2AK3	SMYD3	KBTBD3	GSTT2B	PRPS1	HCG18	SLFN5	TMEFF1	CHTOP	MED1	RHEB	SRPK2	HSP90AB1	ADAM15	TMEM120A	LHPP	ZC3H14	ARL2BP	MRPL9	NOC2L	ARHGEF3	SHOC2	ZMYM5	CHERP	PPM1L	LIN52	ARFGAP2	ERGIC3	EFCAB7	ZNF83	TCOF1	MAFG	RP11-535M15.1	NUDT9	CYTH3	FBXL2	DARS	CEP164	ADAM32	PTPRM	RBM12B	RNASEH2C	SDHB	SRM	EP300	FIBP	ACOT7	ATN1	RAB11FIP2	FGF12	U2AF1L4	HMOX2	NPAS1	DBNDD2	HMP19	OGFOD1	PSPC1	CREBRF	VPS26A	DHX57	PSMC2	TMEM258	SLC35E1	HIF1A	GSTCD	GTF2IRD2B	ARL13B	ARFGEF1	CDC27	VPS33A	DGCR8	TRAPPC12	HEATR6	SCNM1	MZF1	FADS2	C17ORF58	MAFK	NRXN2	PPFIBP1	PLPP5	NEU1	ALDH9A1	CDK5R1	RIMBP2	NSMF	LETMD1	AMPH	PIGF	BRPF3	RNF5	RBM4B	HSPB11	TTC33	IVNS1ABP	AGGF1	WAC	GPHN	EXTL2	TXNL1	SERPINB9	ZBTB41	RABL2B	GRM5	C1ORF122	SYNJ2	ANKRD30B	PPP1CB	HDGF	ADIPOR2	TMEM43	TSPAN31	PRICKLE1	CLEC11A	RUNDC3B	FAM19A5	INO80D	ANK3	SLC7A1	MPHOSPH6	HSPE1	HBP1	TTC9C	ZNF25	NCBP3	URM1	CLIP2	EFTUD2	GPLD1	IGF2R	ZADH2	PAQR8	ALG8	TTLL5	TBC1D22A	ETF1	MEA1	CEP192	STAG1	ADAM11	CDC5L	THAP2	CCDC146	WHSC1L1	SIL1	COG4	IFIT5	HDAC8	FAM189A1	PTPRG	ZNF484	SIPA1L1	PINK1	POLR3F	XBP1	UBLCP1	RGP1	ZSCAN16-AS1	SNX5	CACNG4	WDR54	SLC25A22	KCNH7	DNAJA4	TMX2	SLC44A5	TRMT2A	CTB-55O6.8	MX1	SNRNP25	SCRN2	CXORF40B	POLE3	GGCX	PIK3CA	PTPRN	QRSL1	PTMA	NDUFA2	ADARB1	PAXBP1-AS1	TLE4	NNT-AS1	LRRC49	NDUFA3	CTNND2	PCDH10	ZNF770	NRG3	SLC12A6	SOGA1	TAB1	HSPA9	POMK	L3MBTL2	HIBCH	SLC25A17	ABHD10	EPB41L4A-AS1	GPRIN1	NIT1	TTC5	LIFR	PITRM1	ASXL3	SLC35E3	HRH3	SRSF4	ACD	VSTM2L	LPGAT1	AEBP2	UBE2V1	ACAT1	VEZT	RPUSD4	PKNOX2	SEC16A	PHF7	TTC39B	LMO4	C11ORF57	CDK5RAP3	STARD7	GFM2	FADS3	POLR2E	EXOSC6	CAPZA2	RAB5C	TM9SF4	SH3GL2	NPRL3	UBE2O	C14ORF132	NUPL2	TRMT13	ZNF593	VLDLR	PKP4	EPB41L4B	KIAA2022	IL1RAP	NDUFS3	ERCC2	GID4	SNX29	GOSR2	DTD1	SMTN	LMF1	ZNF841	TRIM28	VEGFA	SSPO	PPP4R1	HLTF	OPN1SW	NUTM2A-AS1	OMG	SSTR2	MAP7	CNTN3	ANAPC11	SENP2	BRINP1	BROX	ACVR1B	CCDC6	TMEM87A	CLDN11	MRPS7	ANKRD13A	KIAA1551	WDR1	FLYWCH2	NOLC1	NOL9	RNF214	NINL	AHCTF1	PPP3R1	ALG2	PHLPP2	ENOX1	ZNF134	VPS8	PPP1R9B	LYSMD3	UNKL	VAMP4	ABHD17B	SOX6	CLU	PIDD1	ERH	SLC25A37	TMEM241	CHI3L1	SPP1	IL17RE	MTX2	RMDN1	CEND1	PIGK	SLAIN2	LARP6	CDC73	TSEN15	FZR1	JTB	NCOA4	MFN1	DCTN4	ZNF737	ATP6V1G2	CNOT2	DUBR	DENND5B	C12ORF43	GATS	CHMP5	AHDC1	CAMK2B	BTBD7	DBN1	AK5	THAP6	KIAA1549L	LSM12	PRELID2	CMTR1	CTC-459F4.3	BNIP3L	KCND2	PRMT7	DRAP1	ACTL6B	CAPN1	MZT2B	POLR2K	AP4S1	EPHA4	KLHL23	MAF1	NF2	SCFD1	RAD51D	HDAC1	PNPLA7	PLBD2	ARPC4	CAPN15	ZCCHC8	SLC33A1	LSM1	TFAM	CSTF2T	KPNA5	ZNF512B	MMS19	MDGA2	MVP	GNS	ANKRD2	STRN3	NPAT	SLC7A8	TIA1	TNRC18	ZNF506	VDAC1	LINC01138	BTG3	IDE	APH1B	FFAR4	QARS	RBM22	VAT1	ZNF677	CKB	RP4-555D20.2	MPC1	ZNF71	TUBGCP4	CAMKV	SPAG16	ATPAF2	OARD1	SGMS1	C14ORF159	GYG1	ZNF347	CDH7	E2F3	GABRD	CCSER1	CEP104	BPTF	TMEM132B	MTSS1L	SEC14L5	FAM161A	SLC35B4	FAM50A	WDR5	SNRPD2	ST7	ERLEC1	CRTC3	MNAT1	ZCCHC2	ATP7B	PDZD8	ZNF773	USP42	DROSHA	PRMT9	SLC30A6	RNF175	CYTH1	DCLK2	FABP3	ELFN1	RNF168	GMPR2	ACP6	ANKRD29	CAPRIN2	G3BP1	WIPF3	SERINC5	LIG1	NDFIP2	MAATS1	TNPO1	RBPJ	TBC1D14	RFX3	ZNF107	MPG	TRAPPC3	NAA60	ZNF704	SNAPC3	NR2C1	CNOT6	GSS	C8ORF4	ZNRD1	RNF44	GSPT1	UBE2E1	DOCK4	ACP2	PRELID1	PFN2	TAOK1	SYT3	ZNF510	PIP4K2A	FAM200B	SLC35A3	SRRT	DLST	MRPL38	SAV1	EI24	INTS2	NDN	PRRT1	ELMOD3	PPA2	KRIT1	EFNA3	TSC22D1	RDX	ARID4A	SLC41A2	BEX5	ZBTB20	FLT3	CMSS1	MT-ND1	HIPK3	SMIM10L2B	MAP3K9	DOK6	SHMT1	RNF141	SNHG21	FAM162A	MAN1B1	SLC37A1	SLIT2	PSMC4	COIL	SYT17	KLHL28	PPIL2	COX14	UTP18	LRRC8C	MLLT6	KHDRBS2	WHSC1	CERS6	ZBED5	IFRD1	NAA40	FECH	BMP2	SLBP	GPR22	PYCR2	PIM3	ZNF614	LRCH3	EIF3L	SSB	RWDD1	ORAOV1	AK2	SNX2	SDAD1	PIKFYVE	ZNHIT6	AGPAT3	HSF2	WIPF2	HAUS6	FIP1L1	ZNF281	GGPS1	BPHL	ERRFI1	MXI1	CST3	CDK5RAP1	CCT8	COA5	ANKFY1	ZFAND3	TMEM259	KLHL36	NPY	CXCL14	ADAM33	HSPA1A	HTR2C	MIR219A2	DMPK	DPP10	SLC9A9	ANKRD20A1	LL22NC03-2H8.5	GIGYF1	LAMA5	MXD4	TAC1	DYX1C1	VSTM2B	ARPP21	CXXC1	CUL9	ANKS6	ZBTB18	ARL17A	SPATA20	NOS1	VWC2L	KIF21B	QRICH2	CPSF1	GDA	SOHLH1	MIR4500HG	POLE	ABCA7	MUC20	GAPDH	OSBPL7	RNF208	LRRC37B	IFT140	TYK2	CENPJ	LRFN4	EPHA6	CDK11B	COL6A1	IKBKB	FAM193B	DHX34	NPR2	NEAT1	MMP17	PLGLB1	AC159540.1	WLS	ATAD2B	ATXN7L2	COL4A2	ABCA9	KLHL17	C1ORF123	PTPRT	SRA1	JAKMIP3	MCPH1	BTBD8	ABCB6	RNF207	ANKRD49	NAT14	B3GALT2	YIF1B	UPF2	MOG	PCDHA10	AC138969.4	NCOA5	AGAP4	H1F0	MCC	ABI3BP	MEPE	FAM179A	QSOX2	FAM160B2	DRG2	MFI2-AS1	ADAMTS13	CYTH2	TOP3B	TPM2	ANKRD24	ITGA1	TRPM2	DANT2	PALM	FNDC5	ANKRD20A4	ACAD10	TXLNA	GLI4	ZDHHC11	STXBP5-AS1	ANO8	ADGRA2	TAMM41	ZFP3	IQCA1	AGAP6	UBA6-AS1	TLN1	REC8	KB-208E9.1	CCDC88B	REXO4	RP11-440L14.1	DNASE1L2	LZTR1	GBA	SVEP1	KMT2E-AS1	RP11-161M6.2	LRRN3	ARHGAP29	ARID5B	HSPA1B	UBL3	MORN4	DLX6-AS1	INPP5J	GJA1	KCTD4	C12ORF4	EML4	ADAP1	MBP	SLCO3A1	LMO3	NOL12	BANP	FSTL3	ADAMTS1	NXPH1	PTPRO	CTC-321K16.1	ADCK5	SLC39A6	KIAA0586	RP11-245D16.4	GTF2IRD1	ZNF117	ZC3H10	GNB3	NYNRIN	STXBP6	USF2	ZNF623	ASIC4	BNIP3	RP11-140K17.3	PCDHA9	DNAJC9	PVALB	KRCC1	SSBP4	MYO18A	RBP4	C3ORF58	CPLX2	CA2	ATP13A1	VIP	GRAMD4	SEMA5A	PPM1F	CCDC57	CDH24	ZNF8	TBC1D3L	RP11-722G7.1	E2F4	CCDC171	JRK	ATP5B	SPIRE2	TANC1	DGKG	AIFM3	CCDC74A	ADGRL2	RHBDD3	RRP12	LINC01123	MED24	GPAM	SLC25A3	MT-ND5	MAPK8IP1	MT-CO3	TMED7	CELSR3	ERC2	LRRC37A3	ZNF804A	LINC01563	ARX	PEG10	PLRG1	PLD5	ZNF511	EHD3	PPP2R3B	GTF3A	LCNL1	HCFC1	EVI5L	DNER	CTA-384D8.36	PPP1R16A	CRABP2	CLMP	ZNF224	RP11-488C13.5	PLXNA3	TNFAIP2	GGA1	MID1IP1	EME2	MBTD1	HRSP12	CLCN7	LINC00342	NDUFV3	HSDL1	STXBP4	C9ORF172	UNC13C	KMT5C	PREX2	SFXN4	NSA2	PLCG1	SPATS2L	CACNB1	LRRTM4	CRTAC1	ANKRD16	RERG	RP13-516M14.1	DAPK1	FAM98C	MIR181A1HG	GOLGA7B	HPS5	ELL2	DNAJC3-AS1	PIGQ	APTX	PACS2	CMYA5	ZNRD1-AS1	MCM7	RP11-212P7.2	KCNC4	NTN4	LRRC16B	WDR97	DPYSL5	MMP23B	ERCC8	MIER2	LBH	RP11-268J15.5	MTFR1	GPCPD1	ATXN7	OTUD7B	AP001347.6	MAF	ZNF580	KIAA1644	DNAJC21	TIMM44	ST6GALNAC6	INPP5E	CC2D1B	IGLON5	SIPA1L2	OCIAD2	CNTN5	STRC	RP11-480C16.1	MEG3	ZC3H7B	LARP4B	PCDHA13	ARHGEF11	RP11-159G9.5	FLCN	SPAG5	OLFM3	MAP1LC3A	FRMD3	GALE	TMEM200C	NEFH	NSRP1	FDX1L	DOT1L	KNDC1	COX5B	CDK2AP2	GOPC	RGPD5	PHF20	MIRLET7BHG	FBXL16	PHLDA1	CC2D2A	POSTN	AP001505.10	TMEM94	GPATCH11	KIAA0355	WDR66	MYO1B	WIF1	UCKL1	MIR34AHG	TBCE	RP11-242D8.1	FBXO18	RPS6KA4	COX8A	SLC38A10	SPECC1L	MPPED2	AARS2	GPS2	AC025335.1	BCCIP	NUP205	HSP90AA1	EAF1	RP3-414A15.10	CDH11	AL354822.1	RGS12	RFX1	NPIPB11	GNAL	WDR55	PDDC1	RAB40AL	TCTN1	ALG6	FAM20C	SLC25A34	IFT46	RP11-486G15.2	EFNB3	JAG2	FUT9	EIF2B3	CARNS1	SEPN1	GLOD4	CCDC113	ZBTB7A	GCLC	SEMA5B	RASSF8	RYR3	ZNF250	DNAJB12	AP006285.2	B3GLCT	ZFYVE21	PIGX	HEMK1	YIPF2	TRIM8	PIN4	ZNF202	GPR155	PSD3	FBF1	TRBV7-9	SYT7	PPP2R4	ZNF555	SCRN3	ADAL	ANKLE2	EFNB2	NPIPB15	RNF166	ZNF26	RP11-53O19.1	INTS4	TMEM25	ZNF618	MRPL1	CNNM2	GPR135	ST3GAL5	HSF4	MGAT4B	MEG9	HSD11B1L	ZKSCAN8	TIMM21	PTPRB	ALG14	ZFYVE19	CDAN1	AC005477.1	OBSCN	KRTAP5-AS1	PENK	POT1-AS1	C19ORF68	MSANTD4	SNX10	SART1	ASNSD1	PVRL3	JAM2	MT2A	BCL9	LINC01305	ATP2B3	KCNQ4	MGAT5B	SYCE1	ZNF140	AC091878.1	RP11-384F7.2	PLEKHH2	ZNF358	ST3GAL2	FBXW5	RGPD6	TMEM74B	METTL4	RALB	BIN3	RASD1	MAPK11	EXTL1	MYO9B	C3ORF62	CDC25B	HAUS5	C1QL1	ARMC9	ATMIN	C1QTNF2	DDX51	ZBTB8OS	MOBP	NBPF12	NAPEPLD	ZNF808	STK38	MCF2	IPO13	HPSE2	ZFP64	KCNAB1	NBEAL1	HECW1	TMEM55B	ERICH1	ADI1	SMG7	PXN	GLT8D2	MGAT1	AC005363.11	PREP	SNW1	KIAA1586	SNPH	TTC7B	MYRF	C11ORF74	LLNLF-187D8.1	GRIN3A	TTC9B	EEF2K	ZRSR2	ASPM	RP11-258C19.7	PPP2R5D	RP11-421L21.3	ABL1	SNX19	KCNB2	TSHZ2	DNAAF1	MPP1	PIAS4	INTS6	NPIPA8	RBM41	NEB	PTCH2	PHF13	MRPL34	NTNG1	HSF1	SEC24C	WDR27	NMT2	EPHB2	ING2	KAT2B	EIF4A2	RP1-34H18.1	CUX2	PACSIN1	RELT	PIK3R2	CYCS	LRRC23	SH3GLB2	CLHC1	H2AFX	ABCD2	FAT4	ATP2B4	NMRK1	MAN1C1	SMURF1	LEPR	CBLN2	C8ORF34	TMEM246	TOX3	PTS	GSE1	LINC01197	CLVS1	TCTN2	B3GALT1	CTB-50L17.10	FAM229A	CSE1L	PSRC1	ZBED3	RFNG	MRPL32	UAP1L1	GUSB	ZNF264	KIF9-AS1	MMGT1	CRTC1	KRI1	FLII	PIGP	RGS9	TJAP1	NELFB	CNTNAP4	PMPCB	RP11-508N22.12	C12ORF73	ZC3H4	DDX39A	MRPL47	PLXNA2	PCDHA12	GLUL	TIGD7	MRPS18C	ZNF276	SNRNP35	CTD-2277K2.1	OSBPL5	NUDCD1	COX5A	ZNF33B	MAL	ZNF774	EYA4	BRICD5	AP4E1	SIDT1	RNF126	BMP1	TXNDC9	FRS3	CNOT3	PDIK1L	NFRKB	SORCS3	GTF3C6	PEX6	RP11-645C24.5	NOMO2	SDHAF2	RP11-46F15.2	SORCS1	SEZ6L	MSRA	TLL2	RP11-758H9.2	RNF169	EFCAB5	USP4	THADA	CDKN1B	PKNOX1	AP006222.2	PCDHB4	PLCL1	CHRNA2	CTD-2528L19.6	RNF219	MLEC	TRAF7	HTR1F	BET1L	NCK2	HS6ST1	LINC00680	CNPY3	FANCC	C10ORF76	PTPRD-AS1	OGFOD3	PACRGL	C17ORF97	USP44	ANXA6	GLRX3	CNTFR	ARVCF	PC	NLGN1	SCN4B	PEG3	GHDC	AAAS	GOLM1	NUP98	ALKBH6	ZNF92	ZNF765	TAF6L	TRPC4	SCYL2	C2ORF74	SNHG12	METTL25	FTX	WDR59	AC092669.3	TMEM179	ABHD6	HOPX	ZNF589	KCNAB2	PER2	HDHD3	RP11-433C9.2	FBRS	INO80C	STRN4	ACER3	MED12L	TSC2	AXIN1	FAM131B	FAM21C	AC074117.10	MC1R	PDGFRB	PLCD3	KRT10	COTL1	ZNF154	RSBN1	SNRPA	ADRA1A	MCAM	CTNNAL1	HIVEP3	HEXIM1	SEPT7	APOD	LIMD1-AS1	DHRS13	SHISA8	ATAD3A	DCTN2	MAGED4	ECHDC1	TAF1B	ZNF786	SUPT3H	ATP10D	PDE6D	CPT1B	RCOR1	BOP1	ISYNA1	KRBA1	NQO2	VWDE	TDRD6	DLL3	ANKRD13B	RCL1	RIOK3	SLC5A6	COL11A2	SYNPO2	ARHGDIA	VCAN	ZBTB8B	STRIP1	SDK2	GSTM2	PSMB7	PNPT1	SIRT7	PCF11-AS1	ZNF337	FAM122B	UVSSA	KIAA1958	GAR1	TBC1D25	KDM3B	TDRP	EXD2	RRBP1	IFIT1	RNF138	GORASP2	NAT9	DPP3	JMY	PPP2R2D	ADGRB2	TMEM167B	DCAF16	KLKB1	ARHGAP6	PAK6	KLC4	RNF112	JMJD8	SEPHS1	FAM215B	RP11-202H2.1	MARCH11	MAP3K11	ADPGK	PCID2	FBXO36	ABCF3	ZNF384	GEMIN7	TCAP	METTL14	RP11-660L16.2	GDPD3	SSR2	ARFIP1	CYP20A1	SOX11	AFF2	MTA1	CD320	ADAMTSL2	UQCC3	LRRC2	SEC22B	BAIAP2-AS1	ZNF587B	CCDC65	E4F1	NDST3	PCBP4	ZC3H7A	CASC15	THBS1	MT-ATP6	ZNF579	RP5-921G16.1	SNHG9	SPATA2L	SNTA1	LCOR	SETD1B	HIF3A	CACNA1I	LINC00672	MYBBP1A	ZNF891	NUDT16	SALL2	ATP1B1	CDH10	RRP15	FAM220A	UBE2L6	CTD-2540M10.1	CHST11	FOXP1	SYNE2	TBC1D8	EPC2	C4ORF50	DGKB	ASL	MTRF1	TRMT44	VAPB	DVL3	NPHP3	ENOPH1	ADAT2	ELK1	CHST2	ERI3	EPN2	RP11-191L17.1	ZNF527	ZNF605	MARCH5	EGFR	ZNF793	PLS1	PVR	RP1-151F17.2	ST6GAL2	PRAF2	RP11-262H14.3	ZNF280B	SCLY	COCH	ENPP2	CA7	DERL1	OAZ2	FAT3	PLPPR2	RAB40C	NUP58	MYEOV2	CYB5RL	SCUBE3	MUS81	H1FX-AS1	RP11-693J15.5	METTL12	C2ORF82	RP11-484P15.1	LRRN1	CHD8	FXR2	RGS16	RPGR	CD24	ELOF1	MRPL20	BRD1	RRN3	PELO	ALKBH7	RP11-774O3.3	ARHGAP39	AP001372.2	AFF1	SUPT6H	CALB2	CCND1	NBL1	FCHSD1	ANKHD1	AVEN	KCNQ2	AC004158.3	AHCY	CHMP2A	ZBTB17	KCNC3	GOLPH3L	ZNF175	IMPDH2	PROM2	KLF3	SLC52A2	WWP1	RP11-37B2.1	TRIM62	CERCAM	PWAR6	SYT2	TOPORS	NRIP2	SOX1	TTC31	SLC44A2	PVRL1	ALDH1L2	ELAVL3	CRYZ	PAIP1	GNB4	ROR1	ARFGAP3	NBPF3	RAVER2	RP11-446H18.6	FBXL6	AGAP9	TRO	RP11-1000B6.3	AC003075.4	ZNF251	MTG2	TOPBP1	YBEY	C18ORF8	ZCCHC6	USP45	CCDC125	PPP1R1B	PTGFRN	GS1-124K5.3	NOP14	CYFIP1	NPRL2	TRIM69	FLNA	EGLN2	CYP2D6	LINC00205	POLR3G	C19ORF44	C12ORF49	BBC3	MFSD12	PATL1	PDGFD	DZIP1	PAPD5	TOM1	ARHGAP17	SLC35E2	TMEM232	B4GALT4	ESRRA	FCHO2	RP11-166O4.6	BBS9	LIN7A	SETD4	CTD-2349P21.9	TCEB3	PRKD1	NRSN1	DOK7	SETMAR	LAMTOR3	RP11-395G23.3	CCDC109B	POLI	RP11-368I23.2	RBFOX3	GS1-124K5.11	PTPRZ1	DUSP12	PCSK6	LINC00339	KDELC2	PRIM1	ZUFSP	RABGGTA	TBC1D8B	ORAI2	SEPSECS	LACE1	ZNF446	CHCHD6	SCAMP4	ETV5	C15ORF41	MOB2	ITGA10	HEATR4	ZNF502	MYO1C	PRKX	FAM13A	C16ORF45	MAP3K14	FNDC4	KLHDC4	MROH8	C11ORF1	CRIPAK	SLC44A1	CDK11A	FAHD1	RP11-5A19.5	RECQL4	BOLA3-AS1	KCNIP2	ZNF75A	INTS10	TLE3	SFMBT2	PPP1R14A	EFCAB14	RXRA	CA8	SH3BGRL3	DHX32	RP11-345P4.9	DPP9	LZIC	POLN	ARF4	SNRPD3	RP11-147L13.8	TMEM86B	RASGRF2	MPP3	DDR2	EIF3B	RNF185	TMEM151B	C1ORF162	GAB1	TAF10	FPGS	IP6K1	SCX	CFAP20	AQP4	FLRT2	RP11-381K20.2	NT5DC1	MYO15A	RHPN1	MTUS2	STK39	TRPC6	TRIM35	WBP2NL	GDAP2	FAM78B	SDCBP2	AC140542.2	NMNAT1	COPS7B	PDE1A	COX19	EIF1AY	GTF3C5	CALB1	LRIG1	ID2	THAP4	ZNF548	PPOX	EIF4A3	ATG14	PLCL2	OCRL	RP11-680G24.6	SMC2	SLC16A1	RMND5B	ARMCX2	TTYH1	CYP4V2	ZGLP1	WIPI1	AKAP5	MCOLN1	SPTBN2	DRG1	CTSH	GTF2F2	KIF22	NLN	PAN3	MKNK1	POU3F4	TEAD1	METTL8	PM20D2	CAPS2	NANS	MORN1	MSH4	ELFN2	CEP76	ATP6V0A2	PCNXL3	DAGLB	C15ORF57	DDX31	TNFAIP8L1	SPRY3	SRSF11	COPG1	MT1E	PLOD1	SLC35B2	MEMO1	TEX261	TSEN54	STAM-AS1	FANCA	USP40	CXORF56	ZCWPW1	FBN2	TAF8	CX3CL1	SLC39A3	WBSCR16	LMNA	PRDM8	MTIF2	ANO1	TMEM63A	DEXI	TRMO	NPTX2	C1GALT1	VIPR2	CNOT8	MBD6	GTF2A1	CBLN4	GLRX	PRPS2	DLG5	OGFR	TCF20	ENTHD2	RP13-1032I1.11	DDR1	WDR35	PSMB10	HSPH1	AC083843.1	CALU	EDNRA	SH3D19	MACROD1	FGD4	NUAK1	TOE1	EFCAB6	SLC48A1	SLC26A4	MURC	METAP1	ALG1	MIR4435-2HG	WASF1	AC005592.2	GPM6A	CHRNB2	DFFA	EIF2S2	ZNF660	B4GALT3	WDR11-AS1	AREL1	SEPSECS-AS1	OMA1	SPARCL1	RP11-539I5.1	BZW2	TMEM65	ZNF688	FOPNL	ELOVL7	PRKAG2	SOX15	TRIM16	HIGD1A	CTD-2651B20.3	TINF2	GREB1L	RAB30-AS1	GS1-124K5.4	ADRA2A	RCAN3	ZC3HAV1	UNC5B	SALL1	MEIS3	THAP1	ACTN2	CYB5A	ZNF547	MEIS2	SLC31A2	SPRED3	CLN6	ITGA3	CORT	CRYZL1	ZNF582-AS1	TAF6	RP11-112J3.16	RNASEH2B	AP3M1	TMEM129	DSCAM	SLMAP	MAMLD1	RRM1	CALR	CCDC7.1	AZGP1	FRMD8	PBX1	ZNF674-AS1	SASH1	PLEKHH1	C12ORF57	INO80	AURKAIP1	ANO6	PSMG3	RP11-1275H24.2	NEU3	SERPINF1	DNTTIP1	IGFL4	ARMC6	ALAD	APOPT1	PHOSPHO2	ZNF746	NUP35	TVP23A	HYPK	KMT2B	SYT10	LSM14A	SLC35C2	NIM1K	H2AFY2	CARTPT	C14ORF1	NR2F2	DPYD	ANKRD37	LINC00844	KPNA2	KCTD1	BTBD10	TMEM170B	INAFM1	RAB29	OXLD1	EXOC2	CCBL1	ZFHX4	NECAB2	LINC01106	KMT2A	PFKM	ABCC1	EXPH5	FAM19A4	NRF1	LIN54	NAMPT	FBLL1	EIF2AK4	AKT1S1	RFX7	FLJ27354	ECH1	HSPB1	FIZ1	BAIAP2	IKBKAP	FGFR1OP	ETFB	CLCN3	ARSA	EXOSC5	FBN1	NFYB	GRIN2B	ZDHHC22	SLFNL1	LRRC27	PIAS3	LRRC37A2	LRTM2	CCDC159	TMC5	HAUS4	GLCE	SLC25A41	LINC00152	CFAP70	NUP107	TMEM243	TTN-AS1	PRPF40B	BCL11B	LPCAT1	MAVS	RP11-299J3.8	VSTM2A	TOMM34	CHD1L	KCNH8	MTBP	RP11-74E22.3	NCAM2	ZNF205	CLSTN2	CNIH3	GHR	UBN1	RWDD2A	MAP3K10	SOCS2	SLCO4A1	UBAP1	DNAH10OS	RP11-734K23.9	SLC31A1	ASGR1	ZNF501	TMEM38B	IER3	ARL5B	GRIA2	COG5	RGS6	CPNE5	APOL2	MT-ND4	LETM1	DNAL1	UBALD1	KATNA1	LACC1	MARCH8	C5ORF22	CCDC28A	CBFA2T3	RUNDC1	NME3	AC092835.2	ZNF571-AS1	STK31	REP15	RP11-1391J7.1	MAFB	SREK1IP1	PCIF1	NKAPL	RFC5	SPATA5	ATAD3B	SMNDC1	XPO5	SAP130	YIPF1	LRRC73	PICK1	POP1	RP5-864K19.4	JPH1	PLXNB2	VTN	NOL11	SLC17A7	ZNF235	GPR108	NDUFC1	CYB561D1	SLC43A1	CECR5	TNS2	TAC3	HEPH	C15ORF61	FAM53C	EML5	NARF	PCGF3	PLB1	CTD-2555A7.2	WBP4	PURB	TET3	SRD5A3	RAD1	DDN	PPFIA1	TMEM138	FAM135B	PDCD11	ANXA8L1	TTLL9	FAM173B	COMMD4	SBK1	PKI55	BRCC3	TRAPPC10	KIF16B	RP1-313I6.12	UIMC1	RP11-793H13.10	OXNAD1	PLOD3	RP11-188P20.3	POP5	TRIM52	LAPTM4A	NRG2	SEC61A1	SNIP1	ERMN	RP5-862P8.2	FERMT2	ADARB2	SUSD1	PITPNM2	MAP2K6	TM6SF1	CASP3	ZBTB40	PHLDB2	PLAG1	NOTCH2NL	ZNF566	OSCP1	IFT74	AF038458.5	TRMT10C	PRPF31	DDOST	HMBOX1	MAP1S	CRELD2	PKIG	CHCHD7	GPR158	PUSL1	SLC4A4	TBC1D10A	TVP23C	RP11-844P9.2	COQ7	CSNK2B	MTCL1	C1ORF228	SPTLC1	DDX49	ARL10	ARAP1	IL10RA	NIPA2	IFT57	ZDHHC18	ZCWPW2	PPP1R26	HIST1H4C	PANX1	ANKDD1A	ZNF782	HFM1	LIMD2	TTC27	UMAD1	BCL7A	RP11-475E11.9	PSD2	DZANK1	SULT1A2	MFSD13A	HLA-F	NT5DC2	CRYGS	RPL22L1	CDON	TOR2A	ZNF385D	CCDC7	TMSB4Y	C14ORF166	RNF217	AVIL	KRT222	GABPB2	VRK3	MPP5	ALG13	TCP11L1	METRN	SCFD2	PDGFA	BOC	RP11-95O2.1	CAMKMT	PITPNB	CTXN1	GDF11	TBC1D13	KLHL20	GLIPR1L2	MAP1LC3B2	CTNNA1	FMNL1	NAT8L	VN1R1	UST	TMEM134	UQCC1	AC096772.6	YPEL1	RP11-498P14.5	ITPR2	TIMM17B	MLXIP	PKIB	KIAA1522	PIK3C3	RBM34	NAPA	CTD-2007H13.3	ZNF787	BAG6	GTPBP8	DFNB59	DOLPP1	MED4	KANTR	ZNF233	GRIK3	TMEM87B	GRM1	EIF4A1	TCAIM	ANKS3	IWS1	MYO7A	SIPA1L3	PSME4	PRDX3	PINX1	FAM120B	BMPER	ZSCAN18	PRKAR2B	ZNF487	TAF7L	ZNF354B	GSDMB	CSK	MRPL30	EHBP1L1	RBM7	LINC00630	PIGM	KIAA1524	SYF2	ZNF622	IRF2	VSIG10	ZNF287	VKORC1	MARCH9	USP39	RUSC2	CCDC191	TSFM	PRPF4	BET1	FBXO30	ELOVL2	CROT	GOLGA6L9	DNAH1	TEX10	SYN3	MESDC1	RP11-14N7.2	CPOX	ADSS	RP11-274B21.10	RAD52	CPT1A	BUD13	NDUFS2	TRMT5	NCAPD3	LYPD5	AC142528.1	OGG1	ZNF146	FAM43A	GET4	COPS4	SNAPC4	LHFPL4	FABP7	NOC4L	KCTD2	FAM104A	HDX	PSEN2	ING4	XPNPEP3	MATN2	WDR70	CYB561D2	HLCS	C20ORF203	RAB1B	DDX55	PUS1	PCDHB9	POR	C5ORF51	ARID3B	TMLHE	NEURL2	ADAM12	EXTL3-AS1	MKL2	SYT16	METTL21A	INCENP	LINC00473	AKT1	ICT1	COL5A1	SCYL3	PRKG2	SNAP29	CD83	ZNF436	SLC29A1	CCDC124	ANKRD55	FAM126A	C16ORF70	SLC26A8	SCN9A	SYT12	FAM171A2	ZNF22	SRFBP1	TTLL1	IFT52	CTR9	CYP26A1	PCDHGA12	ZNF799	CRABP1	MERTK	ALDH1L1	CTD-2302E22.4	PPHLN1	EDC3	COX16	HIBADH	KLHL5	DGCR6	PPM1J	CCDC137	LYPD6B	HTR5A	MXD1	DISP1	CTD-2020K17.3	PLEKHA6	EXOSC9	THNSL1	NUDT16L1	TSTD1	FXYD2	FAM133A	RP5-1159O4.1	COL4A3	PARP12	CD63	CHAMP1	STAM2	RP4-622L5.7	MAP3K1	CIART	RP11-658F2.8	CPQ	SHISA6	CALN1	TOB2	IL17RC	ZEB1	LTBP4	MAPK4	FAM227A	ZNF584	RBM12	NFKBIA	SLC35F2	AP5Z1	XPR1	IDH3G	ZNF641	CA5B	ZNF395	UXS1	EXOSC3	CBR1	SCHIP1	ZNF414	SDHAF3	ZNF814	WDR82	LIFR-AS1	C4ORF27	NTRK3	C6ORF48	CAHM	CCDC184	RP11-110I1.13	RP11-84A19.2	RAB8B	DKFZP434I0714	TMEM60	NOM1	CXCL12	RP11-114N19.3	GOLGA5	MME	RP11-347C12.1	EID2	PFDN4	C7ORF43	PELI3	GLDN	COG3	SLC16A14	DCAF17	RFT1	EGR1	PDSS1	CCDC28B	SMARCD2	GLRA2	COQ3	PAQR7	LYSMD2	N4BP1	CDHR1	RP5-1112D6.7	HAUS7	SLC25A19	AMT	COL21A1	RP11-267M23.4	ZNF582	UPF3A	ZNHIT3	ENPP4	STMN2	NUMBL	SUMF1	FGF18	AGAP5	BCAR1	RP11-69E11.4	CASP6	CTD-2292P10.4	PPP4R4	MEF2C-AS1	COLQ	KIAA1683	CLVS2	P3H4	FASTKD3	TNFRSF13C	MRPL15	GTF2H2C	RTTN	FAM195A	LRRK2	ZNF182	HOMER3	SERF2	USP37	RAPGEF3	OPCML	RP4-773N10.4	SARM1	ZNF649	DBI	RP11-1114A5.4	FBXW12	PSAT1	KIF13B	KCTD18	ABCB10	CNTD2	ABLIM2	GRWD1	CTNNBIP1	ADAMTS17	TRIOBP	GTF2I	LCORL	PUS10	TGFB2	TMEM208	TTC7A	CAMK2D	C1ORF220	CEP19	S100B	PDZRN4	SCG3	PSMD3	CTSL	IFNAR2	DPY19L1	ZNF383	ZNF211	ZIM2-AS1	HEATR5B	C17ORF51	RSU1	PXMP4	LIMA1	GRIK4	HDAC7	SH3BGRL2	CDR2	KIF1C	IFT22	CCPG1	STX10	MBLAC2	RPL4	PCDHA11	GPANK1	PDK4	NDUFV2	TAS2R50	DDX11	RP11-304L19.13	KIAA0895	TBCC	INAFM2	RUFY1	DHX16	SNX24	COL4A1	FREM1	RNF14	BCO2	SLC25A42	PCP4	CDKL2	CARD8	ST18	SAMD10	SRP68	KLF7	SOX8	LINC00950	SULT1A4	RP11-341G23.4	IL1RAPL2	DCAF13	TP53RK	SGPL1	DMWD	TNRC6B	TIMMDC1	CD9	HOMER1	MRPS24	DFNB31	SPHK2	PLCXD3	SLC4A5	OBFC1	DGKH	ROBO1	TADA3	ARNTL2	SH3RF1	LINGO2	CPEB2-AS1	NELFCD	AGPAT5	CD151	RALBP1	GUCY1A2	EPHB6	STEAP3	FAT1	GSG1L	RDH14	PDE4C	UBE2Q1	INPPL1	HBB	EIF3G	DST	TPPP3	RP11-582E3.6	DTX1	WDR20	SPATC1L	RP11-452L6.7	ATP2A1-AS1	MED22	VPS52	BTN3A1	LRFN2	RASGRF2-AS1	PPRC1	TTF1	CBFB	TMEM17	DSCR3	GS1-72M22.1	P3H2	TIMM8B	SKP2	GSTO1	RASA1	CHML	HMGA1	CCDC112	POMT2	PHACTR2	PHLDB3	ATL2	ATP5SL	KIAA1919	TMEM131	ZNF180	SGTA	CHRM2	PLIN4	BAG1	LRCH2	CEP131	C17ORF100	CWC27	ADSL	BRAT1	MTM1	LHFPL3	XRCC1	FAM107B	CFAP74	UACA	EPS8L2	FKBP5	WDR45B	CNDP1	ZNF682	RPIA	SETD3	DLAT	PARP11	ATL3	DCAF11	KCNMB4	EIF6	BTN2A2	MAG	LINC00693	POLRMT	LINC00951	DLG3	WNT16	DCC	RP11-337C18.8	C15ORF59	MSRB2	ARHGEF17	TECTA	RP11-620J15.3	PACRG	KIAA0319	GAL3ST3	HEATR1	VAX1	KIAA1033	PPP1R16B	BABAM1	SIRT1	MROH6	NME2	PLPP6	CAPN3	CHUK	NME7	NDUFA1	MFAP1	KIF5C	OSBPL10	C2ORF47	PRKG1	PAIP2B	MPDU1	MRPL19	CEP170B	ADCY6	XXBAC-BPG299F13.17	LY6G5C	ST3GAL1	NSMCE3	RP11-389G6.3	BEGAIN	RNMTL1	SLC30A4	AC145212.2	HS6ST2	ZSCAN22	SCARF1	CDK18	PIP5KL1	RAB35	ITFG2	DNM1	XK	ST8SIA4	CNKSR1	INO80B	IPP	PAPSS2	SHISA9	SMIM8	AKR7A3	GPATCH4	GPR85	GTF2H1	MIR137HG	TOPORS-AS1	ZNF319	ZNF573	C6ORF163	DOK3	HMGN5	ARHGAP10	TRIP4	CTBP2	IFT80	HTRA1	GLTSCR2	TMEM182	NUP214	DTWD2	RP11-418J17.1	UROS	HES6	METTL18	KDM2A	ZNF334	SLC10A4	FAH	STX4	ADCK1	BCKDHB	TMEM229B	LNX2	POLM	LARP7	TMEM223	AKR1C2	ZNF534	TAS2R14	PRELID3A	C9ORF9	MAMDC2	RRP8	MON1A	COLGALT1	IGFBP4	MAP3K5	AC007383.3	TMEM199	CTBP1-AS2	ALDH6A1	NOL6	NTHL1	IMPG2	AC138647.1	EPG5	GLCCI1	RP11-486O12.2	LLGL1	DNHD1	CENPP	KCNN3	CHRNA7	ZBED1	ZNF761	RAB3IL1	RIOK1	PCCA	TMED9	RP11-734K2.4	ZNF574	TTI1	PANK4	SH3GL3	SNRK-AS1	RPA2	CRAMP1	TMEM19	VILL	KIT	C7ORF25	FXN	PLEKHO1	PTPN9	PLLP	TRPV1	ZNF273	TMEM242	FILIP1	THSD7B	MSH6	C11ORF84	SCO1	RAB34	AC007364.1	HHIPL1	RPUSD1	LYPLA2	POU6F1	TMEM184C	METTL2B	LYPLAL1	HRAS	CERS1	EGF	KIAA0391	POU2F2	ZNF426	MANEA-AS1	FBXL15	CECR5-AS1	SLC25A26	MLH1	LINC00115	RNH1	S100A1	LIN9	RTN2	DNAH7	CDK6	GALNS	LL0XNC01-16G2.1	KIRREL3	PI4KB	WRAP53	HKR1	PRR14	AKAP17A	RP4-635E18.8	CREB1	SGMS2	RP11-47A8.5	EPHX2	SMG9	HGF	HMGB2	MCTP1	PART1	SUPT4H1	RARB	RIC8A	BRPF1	SLC25A38	HMG20A	FAAH	CACNG7	PYGO1	SEMA3E	COPZ1	NMNAT3	POLR2J	UFD1L	CMTM8	RP11-295H24.4	STAR	KLHL3	KCNJ10	TMEM266	PITPNA	ATF6	DIRC3	MRPL14	RP11-531A24.5	SYT13	RAB23	SLC37A3	RAB40A	COX7A1	AGFG1	SIAH2	UBL4A	PPP2R1B	MTUS1	ZNF567	NHP2	PRR16	NKAIN3	EVI2A	AK6	AC110781.3	CDK8	RFWD3	SP4	ZNF316	KCNJ5	LACTB2	STX18	NGF	F8	LINC00299	USP46	ACSL1	RP11-796E2.4	POC5	C12ORF66	AQP11	RP11-111M22.4	ELN	TBC1D1	PCED1A	PTPN23	ASPHD1	PMP2	PTGR1	FOXO1	RP11-32K4.1	HSPA13	IL27RA	SLC30A5	RP11-586D19.2	LINC00202-1	THUMPD3	ZNF630	MBD2	FBLN5	C16ORF87	TSHZ3	IPO7	PCDHGA4	AL121578.2	DHRSX	CCNA2	RET	CRISPLD1	TMEM39A	G2E3	TICAM1	MFSD10	RGS20	DCP1B	SH2B3	ZNF654	RP11-386G11.5	NRSN2-AS1	GNG2	EEF1E1	TMED3	BHLHE41	ZKSCAN5	HUS1	LDLR	GPR157	ZNF575	DSCC1	PDE9A	PHC2	TAS2R13	ATG16L2	PMM1	C19ORF57	DOCK11	CBS	SLC25A1	RP13-20L14.1	PEMT	MOSPD1	SEMA3B	SLC13A3	RCE1	COMMD9	PDIA6	CTC-510F12.7	RP11-22P6.2	S100A13	SCRIB	CENPT	GRID1	LYRM5	SLX1A	STH	RAI1	RABL6	MICAL2	GALNT8	SAP30	TET1	SMC5-AS1	STIM1	SMPD3	C22ORF29	RP11-332H14.2	ERCC3	SYNJ2BP	STAMBP	MEX3C	TMEM81	ADCK4	GPR19	MFSD9	ARIH2OS	IGFBP6	BCAS3	ARMC5	NEDD4	BOD1	DDX26B	N6AMT2	PIGH	SLC25A13	TRAM1	CDC42EP3	DNAJC13	PBX2	NUFIP1	DSE	SAMD12	TCF3	AIP	GIPC1	KLRG1	THEM6	DBNDD1	MDGA1	OPRD1	CTC-490G23.6	GTPBP1	NPNT	UEVLD	PCYT1B	RP11-295K2.3	ATP5G1	LCP2	WBSCR22	GPR137B	MRPS30	SLC27A4	SAR1B	SLC26A6	NAT16	CCDC126	SPAST	SPIN4	CTD-3184A7.4	GJB6	SLC2A1	PCNX	KCMF1	IPPK	VPS50	RP3-402G11.26	CRH	C8ORF59	RPAP1	TTPA	KIAA1456	RP11-259K5.1	AGK	MCM9	LIN7B	RACGAP1	FBXO31	DENND2A	MMP28	RP11-3D4.3	CLYBL	RPL27	IQSEC3	ZNF681	SNX31	IQCK	POLR3K	BACE1-AS	LA16C-390H2.4	CCDC85B	KLHL12	RCHY1	SUOX	ARHGAP4	RPS20	GCAT	GPR75-ASB3	INPP5A	SLIT1	ANKRD27	ACAD11	DNAJB4	C5ORF17	ARTN	PCDHGC4	AKAP12	EAF2	GABPA	PAPPA	RP11-1081L13.4	BCAS1	LINC01314	CRIM1	GPR173	POMT1	RP11-37C7.3	GPR137	DNTTIP2	SLX1B	C1ORF109	TMEM121	NPAS2	LMO7	COPG2	MIAT	UBOX5	PAPOLG	ADM	CES3	DGCR5	ZNF326	OGDH	ECHS1	SLC39A13	SEMA4A	ALG10	FBXL8	TSGA10	MICU2	LAMTOR2	PLEKHJ1	KIF6	SLC40A1	U47924.31	CETN3	LMBR1L	BLVRA	LINC00202-2	CAPN10	KCNG1	PTH2R	TBPL1	ZC3HC1	URB2	BCKDHA	RP11-575L7.8	PTEN	RP3-323P24.3	CRB1	RHOBTB1	TMCC2	METTL22	FAM24B	AC012506.4	EBF4	IMPA1	HPSE	LEAP2	CCZ1B	PLK2	KCNJ11	RP11-295I5.3	ZZZ3	RABIF	ABCA8	ERVK3-1	RP11-172H24.4	PCDHB14	SEC61B	ZNF749	ECM1	NPC1	CCDC106	WWC1	CISD2	FANCB	BP-21264C1.2	GOLGA8N	ZFP36	LIPA	LAMB3	ATXN1L	BMP6	NSDHL	CLTCL1	SND1	GPR161	RP11-420N3.2	GHITM	CDK9	TMEM97	RP11-267C16.1	RPA1	USP19	SLC11A1	RP5-1092A3.4	NATD1	IGFBP7	OLMALINC	ADIRF	RP11-553L6.5	DMTN	SLC16A7	RCC1	LINC00998	INHA	ABCG4	LRWD1	MST1	SLC16A4	PKD1L1	RP11-393I2.4	PPM1M	AP3B2	BLVRB	TEK	FLJ37453	FAM189A2	C1QTNF1	SCARF2	CEP152	GPR61	SLC10A7	GPRC5B	MAGOHB	TMEM249	PHKA1	PRELP	MAP3K6	NACC1	ANKRD42	DPH5	LINGO1	UBALD2	IFRD2	TET2	ACYP1	ETS2	INHBB	TSTA3	DIS3L	AC009948.5	MYNN	CTC-559E9.1	RALY	CA4	STRA13	ZNF608	SPATA6	FKBP1A	C1ORF159	ZNF3	PPIF	RP11-797H7.5	RP11-1060J15.9	CEBPB	U2AF1	VAT1L	CCDC142	SPRN	NEURL1	FPGT-TNNI3K	SLC16A9	MIR497HG	COL5A2	CTD-2349P21.12	C5ORF63	MRPL40	LAMB1	FAM89A	RP11-342K6.1	TTLL12	CFL2	MAP4	ERBB3	MANBAL	PUDP	PHKA2	SORCS2	LRRC20	TIMP1	FBXO46	PLA2G16	RNF144B	GPC6	NUDT2	BEND3	DHX37	RAMP2-AS1	TMEM126A	HELQ	HDAC9	OPRK1	AC241585.2	IKBKE	RASA2	FAM199X	NPR3	SCML4	CDK5RAP2	VWCE	RPTOR	GTPBP6	CYP2C8	ZNF726	TMEM53	DCHS2	ASB6	BFAR	NOC3L	NADSYN1	MAGED4B	RP11-182L21.6	AC145124.2	DNPEP	USB1	SMAD9	PODXL	TTC1	C18ORF21	MED15	KCTD17	RP4-791M13.3	FKBP9	ZNF225	FUNDC2	ZNF568	SAP25	ANKRD34C-AS1	PCDHGA6	ADGRA1-AS1	UNC5C	ARL2	TXNRD2	TMA16	FLRT1	WDR3	DENND1B	LDB3	PXDC1	RP11-600F24.7	MESDC2	JAZF1-AS1	CDC37L1	TMEM56	ARSD	PSMD10	TP53INP1	IL17RD	CTD-2126E3.4	XYLT1	IPMK	GPAT4	SNX12	PDRG1	C17ORF102	FLOT2	GALNT3	LRRC3B	CDK20	B3GALT5	RP11-927P21.1	C5ORF15	TAF5	NCK1	WDR90	CACNB3	RPP40	TACO1	NELL1	C11ORF63	RHNO1	SYNGAP1	MCM4	EMSY	RAB6C	VPS37B	PHLDA3	SRR	GRAMD3	ELMO2	PSMC5	GXYLT2	MED7	PACSIN2	LRRC56	PLPPR1	ADAMTS10	GPR149	PROCA1	KIAA1024	WNT4	ZNF781	BHLHE40	ACTR5	PANK2	DBP	SBF1	SUV39H2	ALKBH8	ZNF536	CIAPIN1	GRPR	HSPA2	SPTSSB	AKAP8	PPP4C	RP11-147L13.12	NR1H3	NDUFA6	RAD54B	NPPA-AS1	ARHGAP8	GNAS	SMYD4	AGRN	MYO16	SLC39A7	PRR22	SIAH1	RBM43	TMEM230	C22ORF46	CUL7	WDR83	ACSS2	MPND	GABRA5	SERTAD4-AS1	DUSP19	PMS2	FNTB	NDUFA4L2	NPHP4	DPH6-AS1	FAM196A	MPI	HSD17B14	RPS17	NOA1	NR2F2-AS1	FBXW11	CCND3	EDIL3	CCER2	DOK4	RNASEH1-AS1	PPP2R3A	EPHA5-AS1	FBXW10	ITGA6	INVS	ARSG	HDAC11	EFCAB10	NID1	CTSC	LRIT3	MADD	RSPO4	RASGRP2	L1CAM	RP11-147L13.15	CEMIP	MCUR1	RB1	MRPS36	CDK5	DRC1	MRPL28	SNRPD1	SLC16A6	HSBP1L1	UBE2G1	TMEM39B	TATDN1	MYH9	CTD-2619J13.17	ERCC6	PAF1	PHLPP1	BAG3	LINC01534	MARCH4	PTGER3	SAP30L	ABHD4	PRCC	NACC2	RP11-1007O24.2	TBL1X	CTC-529I10.1	ZNF174	MXD3	STX2	PPP3R2	KCNH2	ERMP1	C1D	SIAE	RCC2	RP4-621B10.8	NBPF15	DCK	ZNF322	SOX5	CUTC	TMEM109	MT1X	C8ORF76	ATG9B	C8ORF58	FBXL19-AS1	NKIRAS2	TRIM26	CYP27A1	BTN2A1	CHKB	XRRA1	VPS51	MAL2	UCK2	ZNF528	USMG5	WHAMM	CKAP2	KIAA1462	AIMP1	FGD6	DDT	RP3-522D1.1	SERPINA3	C11ORF68	DIEXF	TSPAN4	DCHS1	TFAP4	CCT7	KCNK2	ABAT	CCNF	EMC7	TRPC3	TAGLN2	TMEM8A	ZSCAN9	PPP1R7	ZNF184	KCTD9	ZBTB26	RP11-384P7.7	CLCC1	IGSF10	ZBTB43	SVIP	NUP85	PNPLA3	AC074363.1	ERV3-1	C1ORF174	ZNF200	SYS1	GTPBP3	LRRC75B	SNURF	SLITRK1	GLB1L	ZNF417	TMEM179B	R3HDM4	VWA9	ZNF317	TRNP1	KAZN	DIAPH2	MAPK13	COQ5	TNS1	TIMM10	RP11-867G23.8	LRRC38	NAIP	OSTC	NT5C	DECR2	FAM76B	RP11-1191J2.2	SLC39A9	WTIP	CHRNA10	CTD-2292M16.8	FAM57A	TIMP3	SEC23IP	RP5-896L10.1	DNAH5	MRAS	ZNF713	MED31	CTSZ	PFDN1	FARSA	RP11-140I16.3	FOXJ2	MAST3	ZIK1	VPS37A	KBTBD8	PPP2R5A	ZNF337-AS1	DNASE1	ZCRB1	RELA	NPLOC4	GMDS	MKNK2	CDH26	CENPF	C3ORF80	TTLL11	BEST4	RP11-2C24.9	ZNF598	OCA2	CASP9	GDE1	SS18	HARS2	OGDHL	DNAJC27-AS1	C19ORF24	PLAT	SLC25A16	SLC36A1	TMEM104	INTS7	NUP155	HOMER2	COL15A1	FOXG1-AS1	UBE3D	SNHG25	COQ10A	RFC3	HIST2H2BE	C1QBP	CAT	ALKBH1	ZDHHC7	TRBV12-2	MRPL55	RP11-177G23.2	ANAPC7	TMCC1	CTTNBP2NL	ATP2C1	DAAM2	DCUN1D1	API5	KATNAL2	DDX11-AS1	UBE2S	ZNF557	AZIN1-AS1	TMEM261	ASPSCR1	BRI3	TDRKH	TPRN	HNRNPH2	STIL	GALNT15	RP11-1026M7.2	RP4-809F18.1	ABCD3	ZSCAN12	ISOC2	SLC12A8	TLE1	FSTL1	KCNQ5	FAM210A	RP11-701H24.4	TRIM32	TEX264	JRKL	SYPL1	AP1M1	RP11-444D3.1	COMMD10	ZMPSTE24	URB1	TMEM189	RP1-206D15.6	HNRNPAB	RP4-561L24.3	GEMIN6	LINC00472	SAMHD1	MCU	ANO10	ASTE1	MYO5B	ZNF576	SLX4	BID	ELMOD2	GADD45A	HS6ST3	ESYT3	AP1S3	ISCA2	ABCA10	TANK	TMEM185A	ZCCHC4	FEM1C	PID1	CCDC136	NAV3	ARPC1A	PRSS55	RP4-816N1.6	CTA-373H7.7	NDUFV2-AS1	GRHL1	KCTD20	UTP6	SNRNP27	CD99	EPN1	EPHB3	NXN	PKDCC	SMYD2	DDX23	UNC13D	FAM102B	ADRM1	DOHH	EXT2	SURF6	CCAR2	EBAG9	ZNF790-AS1	DOLK	GRM3	SNRPG	OSTN	SLC26A2	RP11-157P1.4	SLC2A1-AS1	SLC25A32	FBXO32	AVPI1	LINC00839	CTA-204B4.2	RP11-666O2.2	PEX5	GKAP1	PSPH	ZNF143	PSMB8	DUSP16	FOXO4	KIF20B	THAP3	TMEM205	LLNLR-245B6.1	NEMP1	RP11-1057B6.1	FCHSD2	ALCAM	VSTM5	SGK3	RP11-83A24.2	PSMD9	RP11-12G12.7	TAGLN	GPR27	RP11-484K9.4	CDKN1A	NUBP2	ZNF730	ZNF554	ST8SIA1	ABCA1	CDH9	RP11-798G7.6	DHX33	NKRF	FLT1	DIS3L2	FGGY	ZNF324B	GALNT16	TRPT1	YAE1D1	KDM7A	RP11-635N19.1	TRDMT1	RNF167	DNAJC3	PWRN1	NPIPB4	P2RX5-TAX1BP3	ORC6	RSPH14	MLLT4-AS1	ZNF346	PPIL1	WASF2	RXRG	RP11-260M2.1	CXORF38	TAX1BP1	MYH7	FBRSL1	SRP19	TIMM23	ABCE1	MCMBP	CLPB	ITPR1	AIFM2	POP4	CPM	AC240274.1	CYYR1-AS1	PCSK2	APCDD1	PSMA2	TK2	CDK7	UTP20	DHX40	CDV3	PTPRK	TEX9	TYW1B	TIGD4	RP4-548D19.3	NBR1	MT-ND4L	TRIM67	MYBPHL	NRG1	RBM15	TRRAP	ARMT1	LINC00240	PAG1	SIRT4	STX18-AS1	KCNJ14	ASH1L-AS1	EIF3E	CH17-408M7.1	ARL17B	RP11-35G9.3	BCL10	PPP6R1	KCTD10	TTC12	MYOZ3	DNAJC18	SLC12A1	RP3-406A7.7	RMRP	NFYC-AS1	FAM208B	IFI16	PPIP5K1	FUCA1	PLSCR4	FRY-AS1	RP11-430B1.2	CRIPT	SNX16	G0S2	TRBC2	DRD4	DDX47	MLLT3	RP11-16P6.1	SNX17	GALK1	SEPT15	PGD	CILP	ECSIT	PIGO	PKD2L2	RP11-131L12.4	DUS4L	ATP6AP1L	PPIH	TAF9	KCTD6	TMEM51-AS1	LINC00574	RCBTB2	RAB27A	PCDHB11	C3ORF17	PARVA	SNRPB2	ZNF76	ATOX1	FAM175A	MCAT	NDC1	PTPDC1	TSSC4	C1ORF226	RP11-766N7.3	TMEM150A	KIAA1211	ERICH1-AS1	RBCK1	UBE2F	PSMC3	RPF1	WDR13	RP11-679B19.1	CTD-3113P16.11	SPICE1	RILPL1	ARC	PIM2	RP11-386G21.2	PDE7A	C19ORF25	APRT	TTC21A	SLC24A4	PIR	C1ORF43	FAM118B	FRMD6	SV2B	GSKIP	CPE	CRLS1	FAM184B	MEN1	DNAJA1	MTMR1	FASN	ABHD3	BGLAP	CARM1	MSTO1	ZNF549	GPR35	RNF139	CTC-260E6.6	WDR74	RP11-506K6.4	LRRIQ3	DCP1A	RP11-481J2.4	ARHGEF37	STX5	C20ORF24	NPIPB7	UBFD1	MB21D2	MEAF6	RP11-307C12.12	COMMD8	ARRDC1	LRP5	LINC01355	KIAA0825	PIGBOS1	MYL5	ZNF213-AS1	COL5A3	USP20	AF127936.9	RP11-274B21.9	IER5L	LINC00936	POLR3C	NCAPG2	RP11-351I21.11	FAM109A	VOPP1	BBS5	SUMO3	KNTC1	C12ORF10	MTRF1L	ANKMY2	ATP11C	FAM19A2	HHATL	HMGXB3	POPDC2	COQ2	PRR5	NPIPB6	DMC1	CCDC97	SYVN1	RP1-221C16.8	AP1AR	EIF2B1	DHX58	EPB41L2	TRPS1	LSM14B	HTR5A-AS1	DVL2	GPN3	HSPBAP1	RP11-706O15.3	PSMA3	UROD	SLC25A11	GNA13	SCGB1B2P	PDCL3	MRAP2	TLK2	GABRA6	CDK5R2	RPP30	SGPP2	RP11-499P20.2	APOA1BP	CHCHD3	SIDT2	ST7L	TMEM107	CFAP53	CTB-119C2.1	PGAP3	AVPR1A	ABHD17C	RXFP1	ITGB5	ERLIN1	NR4A1	DGKQ	TBCEL	NKAIN1	LRPAP1	BBS4	HMGB3	KRTCAP3	SULF1	HSCB	CARD19	POLG	RP11-324O2.3	GEMIN4	CTSK	ANKRD46	SURF1	KIF1A	ZNF227	MFSD5	TNFSF13B	TRIM45	EOGT	SNN	BCAS2	TMIE	POLR3B	TTC25	BBS2	DDX52	TAF12	ZNF419	AMZ1	CTXN2	ANKRD65	CCDC127	PRRG1	MGA	BAP1	C15ORF39	THG1L	NELFE	CCDC64	PHF5A	RP11-227G15.8	EPHA10	ZNF354A	PCSK1	SHQ1	AC005224.2	CTD-2012K14.6	LRIF1	ZNF408	NAT6	C8ORF44-SGK3	RAB39A	KDSR	CASKIN2	RP11-1212A22.4	RTN4IP1	ZNF526	EXOSC7	GALNT1	SMARCB1	PPP1R18	PARD6B	NUP188	USF1	MTMR3	VAC14	PRDX1	XKR9	RP11-25K19.1	PDZD11	CXCL10	RP11-21A7A.2	RRP1	C6ORF120	PTOV1-AS1	SPSB3	ZHX3	CHMP1B	ZNF853	RBM15B	CDKN2B-AS1	RFX3-AS1	GSK3A	SIX4	CTD-2600O9.2	GGH	CTU2	RP11-348N5.9	MKS1	DDX19B	SLCO5A1	BTD	RP13-1032I1.7	RARRES2	NFATC3	TMEM8B	TMEM47	C1QL2	POLR2M	FOXK2	CTD-2553L13.10	DECR1	LMOD1	AC005329.7	RP11-295P9.13	SEC23B	MSANTD2	RAB11FIP5	GRAMD1B	MRVI1-AS1	GSTM1	DYSF	CCDC15	STAT5B	COLCA1	MRVI1	ZNF627	SOX13	ATP8B4	NOXO1	MYBPC1	UCN	RP11-46C24.7	NRP1	LINC00923	CTDSP2	TMEM117	DSN1	PDE11A	NKD1	FAM161B	MYL6B	RNF150	ARPC5	ADAMTS19	ABHD17A	COPRS	ZNF543	RP1-257A7.5	ZNF571	SCAF8	RARS2	ADRB3	ENDOV	PAXIP1	RP11-80H5.7	RP5-882C2.2	SMPD1	RP11-251G23.5	IRF9	ZFHX3	SUV39H1	MTERF3	CSRP1	BCAM	MAPKAP1	TFEB	APEX1	TBC1D3D	STARD8	RP11-74E22.8	RP11-272L13.3	AKNAD1	LCMT1	GLIPR1	DNAJC2	NPIPA3	RP11-532F6.5	EFNA1	MRPL24	FHOD3	PRRT3	ADK	JMJD6	TTBK1	ZNF839	SLC29A2	SEC61G	NIFK-AS1	RP11-285J16.1	PRKCD	FAM96B	ZMYM6NB	CEP162	C2CD4C	SLC10A3	TRIM73	ATF7	MAP10	C7ORF49	SCN5A	HEATR3	ITPKB	ANAPC1	CTD-2349P21.5	DACT1	YY2	CPNE2	B4GALT5	TEP1	TMEM169	USP28	ZFP36L1	WDYHV1	SPHK1	CDK2AP1	CLP1	KIF27	TTPAL	RP1-193H18.2	CCNE2	TMEM255A	ARHGAP5-AS1	NANOS1	RARRES1	CLSPN	MZT1	RP11-250B2.3	MREG	ZBED3-AS1	PHF8	BPNT1	IER2	LINC01535	PHF23	AP000487.5	SREBF1	IL1R1	TRIM59	MYT1	LIMK1	SNHG15	GLT1D1	GRIN2D	AC007773.2	VARS2	MIS18BP1	ALAS1	RNPEP	DGKD	NCKAP5	SFT2D3	MOCS1	CBWD3	AC007325.4	GNRH1	FAM188B	PANK1	NOS1AP	RP11-65N13.8	TMEM222	CHMP7	TMEM86A	ONECUT2	MRS2	NECAP2	TNIP2	PTCHD2	JAZF1	RCN1	ERMARD	SRP14	NHS	BRINP3	EZR	YIF1A	RP6-24A23.3	ZNF592	RYK	SMIM11A	CTB-31O20.2	SHPK	SV2C	ZNF823	SYCE1L	SGPP1	ANTXR1	PARD3	TRUB1	C9ORF24	LINC00290	LINC00526	SNAPIN	ZNF75D	MICALL2	B9D1	KLF13	NEURL1B	RP11-478J18.2	DVL1	KDM6B	RPN2	FAM95B1	RGPD8	CORO1C	PDLIM2	MED12	GUF1	PIGN	TBC1D4	RP11-712L6.5	TRAM1L1	C1ORF145	RP11-88I18.2	WASIR2	EXOC8	SHROOM1	KCNJ2	RP11-1246C19.1	COG2	GALNT18	SMARCD1	GPR37	TMEM235	TSPAN9	RP11-486I11.2	RHOU	H2AFJ	IQCC	PRC1-AS1	CIPC	CLPP	SAMD5	ANKRD9	ZMAT5	FGFBP3	NRXN3	ABCG2	SLC26A10	MRPS15	LMLN	GLB1	MAK16	SMARCA1	DCTN1-AS1	RP11-324I22.4	DIRAS2	PIFO	RAP1GAP	FAM35A	CDH2	QPCT	DDX59	RP11-296O14.3	CARD9	FANCG	RP11-416N2.4	FADD	RP11-154H23.3	ESR2	CCNK	PQLC2	PPP5D1	FBXO17	RITA1	TAF13	NFIA	RP4-583P15.10	TACR1	PPP1CA	TTC39C	BTBD2	WDR45	LRRC63	ANKRD40	TIFA	PCGF2	RP11-634H22.1	POLR2I	ALPK3	MED30	ACY1	PSENEN	ZNF121	BMPR1A	CTD-2012K14.8	ZBTB47	LIPC	AQR	HLA-E	CBWD7	RSPO3	PLXDC1	BCHE	ZDHHC24	TVP23B	CCDC170	CHD7	NLGN3	RAB3D	SPRY1	RP11-439E19.10	TMEM163	SYAP1	DLC1	RNF17	PTOV1-AS2	MATR3	VANGL2	RHBDL2	KPTN	RP11-352G9.1	RP11-359E10.1	CECR7	GPX7	FAM167A	KPNA6	RP11-181E10.3	CTD-3001H11.2	CAB39	CALCOCO2	SERTAD2	PCDHAC1	SEMA4F	MAP4K2	NLE1	P2RX6	NOG	KCNS3	POMZP3	ZNF830	SAYSD1	ANKHD1-EIF4EBP3	KCTD5	RFPL1	RP11-350N15.5	FOXP4	C1ORF233	TRAF3IP2	FSTL4	C15ORF52	RP11-792A8.4	RP11-158H5.7	RASSF1	ADCY10	SCAMP3	ANKRD20A2	DTYMK	LINC01252	DCTPP1	RP11-983G14.1	SLC30A7	NFKBIZ	FAM149B1	FAM219A	CETN2	ZNF304	TFB1M	DIABLO	CHDH	CCKBR	LRRC58	ANKRD54	MKRN3	RP11-410E4.1	CH507-154B10.1	RP11-817O13.9	SLC7A6OS	SH3GL1	SFRP1	HMGCLL1	LIN37	CLGN	NELFA	RP11-51J9.5	SLC22A15	LYRM7	DUSP7	PDS5B	GFRA2	RP1-202O8.3	LYSMD1	SMARCC1	LCN12	CTD-2017D11.1	IRAK2	FIGF	ZFAT	RP3-467N11.1	DIAPH1	RP11-436D23.1	SLC22A23	RP11-218M22.1	FIGNL1	FZD4	POLD4	ENTPD3-AS1	MCRS1	RP5-827C21.4	IFNGR2	RP11-506M13.3	TOR3A	RP1-151F17.1	FAM231D	ARMC8	LINC01503	HRASLS	FSCN3	TAS2R4	CHIC1	SLC23A3	ZNF44	SLC22A3	NBPF11	UBAC1	RP11-403I13.7	SMC6	CACNA2D3	LUZP2	HAPLN1	TNFRSF21	MED16	ATP1A2	GOLIM4	CECR6	TMEM155	MAMDC4	MAP7D2	CSRNP1	THSD4	ZNF7	CCDC148	TNXB	ABRACL	AC245100.1	HYI	TBP	IGF1R	KLHL22	WDR78	RIMS4	C16ORF46	COA6	DUSP3	ARHGAP20	THOC5	ZNF70	CCDC120	TAS2R20	SGOL2	RTKN	RP13-941N14.1	PLEKHA8	STX19	XYLB	PHF6	PEX12	CTD-2336O2.1	POFUT1	ZWINT	RP11-669C19.1	MAP2K3	RNFT1	PCDHGA2	PODN	EMC9	TSR1	NIF3L1	AC079630.4	IFT43	VPS18	INTS12	AC004951.6	RP5-1021I20.5	SPAG1	CCDC85A	RP11-1017G21.5	TSHZ1	PRTG	PPP1R14C	C10ORF95	POLR3GL	SPX	RNLS	ZNF425	AP001062.7	SCARA3	LINC00957	RP11-410L14.2	RP5-1024G6.2	ZFAND6	ERCC5	MLST8	RP11-77K12.9	ZNF721	RP11-317N12.1	SELO	SLC10A5	SPEG	SMIM2	PCDHGB3	CARF	MAD2L2	OR8S1	LRIG3	TMEM191C	TMEM80	AHNAK	ZSWIM1	FAM185A	FDXR	LGALSL	RAD54L2	SRD5A1	TMCC3	RAB33A	RASL10B	ZKSCAN3	RP3-399L15.3	ZNF114	LRRC1	GABRA3	EGFL6	NLRP2	IRS1	AC004556.1	CEP250	MAPRE1	RP11-77P6.2	RP11-1299A16.3	ZNF429	MNS1	LGI4	LINC00909	PPAN	FICD	PDIA4	METTL17	GRK5	ACOT9	LINC00511	TCN2	CANT1	ZNF517	RAP1GDS1	MAMDC2-AS1	PXN-AS1	RP11-108M9.4	AC133680.1	FAAH2	SMG5	TEN1-CDK3	SPRED1	FAM193A	KIAA1211L	CTB-129O4.1	HR	MANF	CD163L1	TMEM62	PSMG2	SERTAD4	RAB11B-AS1	LINC01114	CCDC71	HECA	PRKRIR	GRIN2C	GDF10	SLC25A25	ATIC	CAST	ITIH4	MST1R	FAM132A	DNAI1	TNPO2	PCDHGB6	EFNA4	TAX1BP3	EDNRB	GALNT6	CYGB	RP11-398K22.12	PFKFB2	PLCB2	RGL2	RHOXF1	MINCR	MAGT1	RP11-238K6.2	EDEM2	KRTAP5-7	PPP1R3D	SNX8	TBC1D5	DHX35	MRPS2	RUNX1T1	COL4A5	RP11-245G13.2	ST20	LINC00894	CSTF1	ORC5	MIR210HG	PARP3	P2RY11	ACCS	CCND2-AS1	RP1-197B17.3	CCDC61	PADI2	ACOT13	CYP2J2	PSMB4	CDCA7L	ZNF396	BAX	ILDR2	BBS12	RP11-318A15.2	ELP5	FAM73B	RP11-6O2.3	RP5-1039K5.17	MARCH7	KB-1517D11.4	HMGCL	C17ORF62	CPSF2	KAT5	CEP78	RP11-179B2.2	AC079922.3	CNPPD1	HLA-DOB	MRPS14	CCDC169	SUSD4	SHH	KB-1836B5.4	RASGRP3	CNOT11	SASS6	TTC28	PTTG1	FUT10	CENPBD1	ZNF236	RP1-234P15.4	ZNF30	CHEK1	NTAN1	GLB1L3	CITED4	NELL2	SLAIN1	ZSWIM3	ZNF267	FAM102A	TAS2R8	RPS6KB2	RP11-586D19.1	FSIP2	YES1	FAM168B	ZBTB33	ARHGEF10	RNF26	PNPLA2	PRTFDC1	NETO2	RHOG	SEL1L3	ACTN4	PIGB	COL24A1	GRAMD1C	DGAT2	PLK1	RP5-858L17.1	PLPP4	RP11-359J14.2	C22ORF39	CTB-113P19.4	ELF1	LINC01122	PCSK5	COL18A1	MSRB3	HEBP2	CCDC107	PLAC8L1	UBE2M	KHK	GOLGA7	ART3	SLC45A2	DAB2IP	ZNF350	KIAA1841	TMEM132D	SNF8	ZNF595	CREBL2	TCF7L2	CLCNKA	ACVR1C	ZFP2	RP11-236L14.2	HADH	VPRBP	HPCA	CLEC2D	LONRF3	PALM2	ARL14EP	RBAK-RBAKDN	CFDP1	CRYBG3	FGFR1	RP11-231C14.4	NR6A1	SP1	WBP1	KCNJ9	TXLNB	STARD3	SETD9	RRP36	NDST1	EMC6	RP1-288L1.4	AL132709.1	CCNI2	TIMELESS	ISLR2	ALDH7A1	CSNK2A3	SFTPC	RP11-290F24.6	TMEM218	CTA-29F11.1	TESK2	RP11-521O16.1	ZNF678	VAMP3	FABP5	PAMR1	GRIN2A	RP11-307C19.2	TM9SF1	CMTR2	FAM201A	ENHO	PHYKPL	E2F1	SCRT1	NCSTN	MANEAL	HELLS	FBXO33	PAPPA-AS1	MYDGF	MIB1	CCDC59	DNASE2	SH3BP1	BTBD11	MDM1	LINC01529	STRIP2	SLC22A14	KLHL15	HIC2	TEX2	UNG	GLIS1	DAGLA	PXK	STK3	TMEM54	SNHG19	SZT2	ESYT2	PNKP	DDX60	RASEF	ZC3H12B	TCFL5	MT1M	ST3GAL5-AS1	PLEKHH3	FBXO8	FAM101B	GNL2	RP11-110I1.12	NARS2	RP11-449P15.2	MTHFS	TMC6	CCDC18	ZNF772	TTLL4	AQP4-AS1	JAG1	PDGFRL	PXDN	MRPL44	SNX3	SRCAP	FBXO27	FAM53A	AC087294.2	SH3BGR	MED11	GMPPA	DNASE1L1	AP4M1	FARP2	FGF2	PMM2	ARHGEF15	SHKBP1	BLZF1	ZNF391	MRPS35	TMEM216	RP11-95O2.5	AP1B1	FAM189B	DHRS4-AS1	OLIG2	PPP1R12C	ZNF485	PDPR	IMMP1L	C9ORF106	IER3IP1	PTCD2	HHIP-AS1	PABPC1L2B-AS1	N4BP2L2	MIR22HG	GATB	WDSUB1	KIAA1147	JMJD7-PLA2G4B	AP000230.1	PLPP7	STK17A	RFFL	AZU1	HSDL2	MTOR	CTD-2245F17.3	OVOS2	HM13	RP11-347I19.7	RP11-196G18.23	SGK1	RP11-92B11.4	SLC25A14	ETV7	LA16C-380H5.6	PLPP3	TMEM256	EYA1	RP11-433J8.1	ABHD16A	RP1-265C24.8	FGD1	HEXA-AS1	PIGC	NAF1	ETHE1	ELOVL1	NFKBIL1	APITD1	EEFSEC	CHRNB1	ZNF665	CDR2L	TAF2	CH507-9B2.9	TPGS1	GNG10	SND1-IT1	MAN2A2	ECEL1	ZNF480	JDP2	DBF4	TMEM219	AK4	GPR176	MIR503HG	USP21	ZNF320	RP11-67L2.2	RP4-668E10.4	RP11-523H20.3	SDHAF4	GNG5	ZMYM6	BCL2L2	ZBTB34	ZNF611	JAKMIP1	HAPLN4	HTRA2	APOL6	MFI2	RP1-60O19.2	SLC6A7	WSCD1	PFAS	HIST3H2A	TSPAN18	CLN8	CDPF1	GEMIN8	PCDHB5	AKAP8L	MLX	ARF4-AS1	WBP5	PARG	HHIP	RP11-468H14.2	C3ORF35	CD109	PMEPA1	RAB15	EIF2S1	RRNAD1	MANSC1	IFIT2	SNX25	RNF113A	EPHB1	SLC38A3	PCYT2	ATF4	SLC19A3	RP11-156K13.1	PRLHR	FAM157C	GNPDA2	SERAC1	SEMA7A	PHRF1	ARSK	NDUFAF6	ITGB3BP	TRAPPC13	MBD3	FAM162B	TMEM26	STRN	PPCS	RP11-480A16.1	KLHL13	EPB41L4A	C9ORF40	RP11-154J22.1	ZNF14	MOXD1	CRIP2	DIRC2	RP4-613B23.1	ERMAP	ZNF670-ZNF695	ORMDL3	LINC00943	RP11-1C8.4	ERBB2	AKR1C3	BAHCC1	NFKBIB	EIF3C	GRB14	BMP2K	FBXO16	CRB2	MCHR1	YDJC	MRGBP	PBLD	GMIP	SYT4	SPG20-AS1	TSG101	C10ORF10	RASSF7	TSNAXIP1	CHTF18	AC002117.1	GRAMD1A	C10ORF107	CEP135	FXYD1	IQSEC2	ZNF551	RP9	KIF19	RP11-710C12.1	KMO	RP11-396C23.2	FAM213A	RP11-575F12.3	USP12	DEPTOR	OCM	KCNJ12	CCDC151	IGFBP3	ACVR1	ACTR1A	ALOX12-AS1	KRBA2	RP11-373N22.3	YOD1	PTPN20	SMAD3	C6ORF226	SULT1A3	MACROD2	RASL11B	PEX5L	ANKAR	MDK	RALGPS1	CORO7	WFDC2	AGT	MGAT2	ZNF439	LPAR2	KCNIP4	HELZ2	RP11-567M16.6	TTLL11-IT1	ACKR1	OCEL1	RP11-679B19.2	HIRA	AC008269.2	MOCS2	AC017101.10	IKZF4	KBTBD12	IQCG	L3MBTL4	CNTNAP3	C2ORF71	PPT2	SMYD5	DNAJC4	ICMT	ANKRD33B	HAUS3	C19ORF81	HARBI1	HIST3H2BB	RANBP3L	UBE2J2	KLF16	RINT1	ZDHHC2	PDSS2	CLMN	USF3	WBP1L	PBX3	TSPAN6	SHD	GPR158-AS1	C3ORF33	IZUMO4	RASSF2	GIN1	ATG2A	SCO2	SRPRB	RP11-301G7.1	DPAGT1	NFYA	PRKD2	SLC9A5	ZNF124	PCDHB2	PLK4	LINC00643	RBM8A	LTBP1	SORD	RP11-102N12.3	RP11-582J16.5	LDLRAP1	RP1-122P22.2	BARD1	FBXO10	GLIS3	BORCS8	GTF3C4	TMEM64	FTSJ1	PLGRKT	CNTLN	TFDP1	UBE2T	PCDH11X	RP11-687F6.5	RP11-84G21.1	DNM1P35	RBM10	MTMR12	MAN2B2	PASK	GNE	AC133644.2	RP11-33M22.2	CNTN2	FAM171B	KCNK12	HCN3	ZNF703	CCDC144NL	DHTKD1	PCDHGA10	DHFR	MTRNR2L12	CCDC157	DPY30	ANKRD35	PLAA	KEAP1	DEDD2	DCLRE1C	ZNF670	REEP5	RP11-171I2.3	INHBA-AS1	B3GALT6	PPP1R26-AS1	PTENP1-AS	RP11-479O9.4	SP110	ZNF569	SH3BP2	THAP9	LDB2	PCYT1A	VWA3A	IRF2BPL	AP006621.5	PRR7	GTF2IRD2	AFMID	UG0898H09	CLDN16	MAFF	WRNIP1	TMPO	FAM86B1	C5ORF49	GNAI2	PSPN	UBE2J1	SMU1	EPSTI1	PPAT	MIOS	DRD1	LHFPL2	DUSP6	C21ORF62-AS1	ELAC1	VPS16	DOCK1	MAOA	RP11-378I6.1	LRP2	TMEM69	CEP112	EEPD1	TRIM17	PRPF3	CDK4	LINC01004	CDH20	RP11-257K9.8	LAMA2	UGDH	NMUR1	YBX3	DDX58	PRC1	CABLES1	OPRL1	MTMR9	AC010642.1	RP5-894A10.2	ZNF827	EIF4EBP1	GFOD2	CIC	PIGA	CTB-113D17.1	C11ORF71	MAP6D1	NPFFR1	CNBD2	GLIS2	CEACAM19	RP11-359B12.2	TXNL4B	RP11-474G23.3	GAS2L3	USP36	RAB31	OSGEPL1	KCNK1	GALNT10	LRRC17	KLHL41	FRMD4B	ZNF286B	ANKRD23	NR3C2	PLIN2	NIPSNAP3B	GLRA3	ACYP2	EIF4E3	METTL9	POLR3H	P3H2-AS1	LINC01473	HEXDC	MMP15	FBXL12	AFAP1L2	RP11-115C21.2	PAN3-AS1	CDKN2A	TEX40	ERBB2IP	FAM109B	TRIL	FUZ	RP11-3D4.4	RABL3	POM121C	ABCG1	KCNJ4	CCBE1	FBLN7	FAM20B	ADIPOR1	STK19	OR2L5	CPB2-AS1	RP1-30M3.5	JSRP1	DUSP1	HS3ST5	ECHDC2	MYH14	GLTSCR1	MMP24-AS1	DDIT4L	CD36	YARS2	TTI2	RAVER1	POC1B	TOMM40L	TMEM74	XYLT2	CHMP4A	GAS2L1	RP11-379L18.3	ALDH1A2	GRPEL1	SLC3A1	MPST	FAAP100	ARFGEF2	RP11-707P17.2	LDLRAD4	C18ORF32	EP400NL	RP11-441O15.3	BORA	RGS17	LINC00304	LNP1	TNFRSF19	STYX	COQ6	SLC39A1	CCDC122	ZNF843	RARA	GOLGA6L10	HDAC2	MTO1	RP4-593H12.1	RP4-639F20.1	NUP62	KLHDC8B	FTSJ2	ARID3A	ALG11	PRDM1	RP4-612B15.3	PNMA5	PGLS	IDI2-AS1	MICALL1	TIGD5	SEMA3A	WSCD2	CLEC4G	PPIL3	TSC22D4	ODC1	SLC2A8	BLOC1S1	CFAP44	TAB2	RPP38	GTPBP4	SF3B5	XXBAC-BPG157A10.21	PTHLH	MAGEH1	COL27A1	CHCHD1	RP11-214N9.1	CGRRF1	ADAMTSL3	PCDHGA7	TMEM79	GPAT3	LRRC42	ARHGEF18	ETAA1	FUOM	RP11-863P13.1	NUP50-AS1	FOXP2	ACSS3	SPATA2	CTD-2544M6.1	MAMSTR	PARL	RP11-273G15.2	ZNF74	PIGG	CYP21A2	KCNH4	VGLL4	APOLD1	GRM4	TMEM132C	SYTL4	ARMCX6	EFCAB1	TIPIN	SCNN1G	PCDHA3	ZFYVE26	PCDHB16	PEX13	NOS2	MRPL4	MACF1	TMEM67	FAM174B	PHKG1	BFSP1	GDPD5	SERPINB1	ABCF2	ADPRM	AC093323.3	RP11-305K5.1	TMEM68	NFIX	RIT2	C6ORF203	PLCXD2	ARFRP1	P4HA2	ARAF	LINC00937	ZFYVE28	ASPHD2	C19ORF48	NEIL2	VWC2	IL21R-AS1	RP11-344A5.1	CMTM6	PET117	LINC00614	B4GALT1	NDUFA5	BDNF-AS	SVIL	UCK1	EXOC3-AS1	FLNC	RP11-574K11.31	RP3-406P24.3	CTDNEP1	C15ORF59-AS1	TARBP2	SLC46A1	C14ORF80	NPIPB3	EID3	AC006272.1	FAM89B	TBC1D22B	DDX27	AC013463.2	METTL7A	SMURF2	C6ORF141	PKMYT1	RP11-686O6.2	RP11-18H7.1	MIEF1	CARNMT1	ARRDC1-AS1	AC006994.2	IL18BP	PLA2G7	UBXN2B	SCAMP1-AS1	ZDHHC23	RP11-798G7.8	CTD-2554C21.2	RP11-423H2.3	PCSK4	LRRK1	LHFPL5	TBCCD1	LMCD1-AS1	ELP4	NOTCH2	GAL3ST1	JMJD4	RP11-126K1.9	CHMP6	STYXL1	KCTD7	CCDC43	FLJ20021	ZNF629	C17ORF49	LINC01597	CCDC168	NOP10	NEO1	APTR	AK9	PTPRJ	GJC2	MGAT3	DERA	CTC-241N9.1	RP11-932O9.7	RP4-777O23.3	AMY2B	NUP37	HEG1	C1ORF53	HN1	MPLKIP	RP11-602N24.3	ZNF521	PEX2	C1QA	CRADD	IRF1	DUSP14	RP11-644F5.10	KLF6	MOV10L1	GHRLOS	LINC00884	CSPG5	VWA5B1	TGFBR3	FN1	ROCK2	STOX1	PRR18	CBY1	CYBRD1	SSSCA1	ANGPTL4	GCC1	POU5F2	FOXD4	LMCD1	LINC00665	RP11-43A14.2	RP11-334G22.1	HTR7	CLDN9	PPM1N	ZNF41	RP13-516M14.2	LRRC59	FAM212B	ANGPTL1	PIGW	RP11-543C4.1	ZNF283	SLC35D1	CHKA	AP5S1	RP11-826N14.2	HCG11	DPCD	BORCS6	MMACHC	CARS2	ADGRE5	FALEC	NDUFA7	ISY1	FAM58A	SLC35F6	C6ORF118	GPR146	GPD1L	FAM20A	HCG25	ZNF610	ZNF625	TIMM9	PCDHGA9	TMEM229A	CDH23	RGPD2	RP11-374M1.4	MGST1	IQUB	PRKG1-AS1	SORBS3	ANKFN1	EIF1AD	ZDHHC9	SEC14L2	ERBB4	FAM134C	EXT1	CCDC189	PGM2	RP11-439E19.9	ITGB1BP2	HIGD1B	CCDC12	CYB5D2	RWDD3	CMPK2	LIMS2	ICAM5	RP11-454P21.1	SERTM1	RHBDD1	CGREF1	SLC7A9	RP11-22A3.2	RP11-62J1.4	GTPBP2	BEST1	GAMT	FAM110C	GID8	DCAKD	C20ORF96	FRAT2	PXDNL	RP1-45I4.3	RBMX2	AHSA1	LINC00327	RP11-1252I4.2	FZD8	FRMD6-AS1	RP11-996F15.5	GNAZ	NAB1	KIF11	UBE2Q2L	PFDN6	IGSF11	CEBPA	RP11-1191J2.5	ADAM20P1	C1GALT1C1	ENKD1	ETV1	GABRB2	MARCKS	XXBAC-BPG154L12.4	RP11-585P4.5	DRD2	UTP4	GPR89B	RP11-195B17.1	RAD9A	ZNF324	RP5-991G20.1	TUNAR	MEGF6	LRP1B	EPOR	CCDC181	ACVR2A	RP11-15E1.5	VAV2	CDCA3	CMTM1	PARN	HLA-DRB1	PLCD4	CEL	TOP1	NNMT	PLEKHA7	SLC25A43	PTRH2	NR2F6	RP11-490B18.5	CHRAC1	RP11-463C8.7	LINC00997	RRAS	LINC00282	PCDHGA5	TMOD1	CMAS	AC005537.2	MIF4GD	WI2-85898F10.2	LRRC29	SNRPB	SURF2	STAMBPL1	LINC00184	DNAJB11	PPP1R1C	FCF1	SDHAF1	NNAT	SPHKAP	CPSF7	PHB	B4GALT7	STK32B	SMCR5	EBLN2	CDKN2D	TOR1B	H2AFZ	DCLRE1A	CTB-58E17.2	FOXD4L1	FRG1	G6PC3	TIMP4	ENTPD1-AS1	RP11-392O17.2	RP11-514P8.6	ERCC4	MFGE8	ZNF771	SLC25A48	HACD1	ZNF586	RP11-430G17.3	PPP1R3F	RP11-378J18.9	PYURF	DEPDC5	RP11-297N6.4	XXBAC-BPG252P9.9	PSMA5	ZNF282	BOLA1	ATF3	MED18	RP11-697E2.12	RP11-950C14.7	CENPE	DOCK5	TESPA1	RP11-412D9.4	COL9A1	RP11-166B2.1	MTHFD1L	RP11-65I12.1	TMEM11	RGS3	NCKAP5L	CD8A	RECQL	ZFPM1	DAP	C1ORF194	RNASEL	ATP8B1	GAS1RR	MFSD4	BAG2	CEPT1	HAS3	ZFAND4	RP11-1348G14.8	PLEKHF2	RP11-72I8.1	C1QTNF9B	LRRC39	PCTP	FAM19A1	SLC35A2	RP11-438L19.1	GPBP1L1	CTC-360G5.9	CLUH	AIF1	CTCF	SWAP70	RFWD2	MINK1	PCDHB12	HIST2H2AA4	TRIM46	VPS37D	CYP7B1	RP3-325F22.5	GLYCTK	DND1	CTC-529I10.2	PLAUR	TCIRG1	NRXN1	RP11-216B9.6	RP11-379K17.12	PPP1R21	MADCAM1	SPON1	MYCNOS	RP11-580I1.1	SGK2	C2ORF73	ZCCHC3	RAB27B	SLC8A1-AS1	ZNF385B	C3ORF70	RP11-637O19.2	SLC27A2	UBR5-AS1	CDC26	LINC01572	C1ORF50	SCRG1	ZNF431	RP11-45A17.2	AC004893.11	WDR18	FAM76A	MCL1	FABP6	BTC	RER1	TIGD3	ANKRD45	FKBP7	LRRN2	RORB	USP2-AS1	INIP	ANKDD1B	RP11-12J10.4	BRF2	FDX1	CASP2	NR2E1	CCDC154	AL365181.2	RP4-671O14.7	PRSS12	TOP1MT	FREM2	RHBDL3	RP4-665J23.1	MYLPF	CARD16	C16ORF86	PATZ1	RP1-140A9.1	SF3B4	RP11-379F4.4	NDUFB4	TDP1	COX17	ESPL1	CHST3	RP11-1379J22.5	ZNF514	MRPS22	CDKN1C	RP11-457M11.7	AC091814.2	PLCE1	ZNF599	DNALI1	PLK3	RP11-863P13.4	FUT8-AS1	NICN1	SLCO1C1	SMOX	DCTN3	CCDC183	KCNK9	FAM53B	SEMA6C	RP11-227G15.12	PQLC3	NDUFA8	TYW5	MATK	FAM46A	CSGALNACT2	SIAH3	RGAG4	RP11-314B1.2	RP11-434D2.2	SF3B3	CLN5	RP11-986G18.2	AGBL4	LRRC16A	SPSB2	RP11-484O2.1	REPIN1	MTRR	ALS2CL	GPR62	GEMIN2	UBQLN4	MSC-AS1	RANGRF	ZC2HC1C	GBGT1	DEK	GORASP1	EIF4E1B	RAD54L	SMOC1	BCO1	GMEB2	RP11-1102P16.1	TOMM22	ITGA2	HIGD2A	MAK	NIPAL1	RP11-627D16.1	RP11-638I2.4	PPFIBP2	C7ORF60	SNAP23	ZNF461	ST6GALNAC3	MYH7B	CCNG2	TOR1A	TSPAN1	ZPR1	SAAL1	PMPCA	C8ORF82	RP11-88H9.2	LINC01229	SDCBP	PCK2	PACSIN3	SNX22	FBXO40	RP11-46A10.5	ZNF212	CEP85	RNF38	LINC00865	RP11-442N24--B.1	CYP3A5	MAP3K7CL	HPS6	GS1-39E22.2	CDC34	HS3ST3B1	RP11-499E18.1	ERICH6B	CEP120	GALNT9	RP4-605O3.4	HENMT1	PPM1D	AJ003147.9	CYSRT1	ZNF671	CTSO	TMEM173	ULK1	HINFP	KANSL2	SLC9A2	BAK1	CTD-2555O16.2	FGFR3	WNT5B	FAM222A	FAM117B	AC012593.1	SPDYA	RP11-134G8.5	ZNF662	MYB	RP11-586K2.1	RP11-255P5.3	ETV3	RP11-16N11.2	SHISA4	LL22NC03-86G7.1	RBM20	LLPH	NSUN7	ABHD11	GNG12-AS1	C2ORF81	ZNF768	ARHGEF7-AS2	RP11-455F5.3	CCDC167	SEPT9	CDYL	IARS2	F3	C9ORF116	ZBTB11-AS1	SLC19A1	PTGES2-AS1	N4BP3	EGFL7	NEURL4	RP11-996F15.2	GNG12	SMC1A	SPIN2B	TAF9B	RP5-1159O4.2	PDIA5	BSN-AS2	LAT2	PCDHA8	C10ORF111	PLD6	RP11-354K4.2	PSMB3	ZSWIM4	CTDP1	RNU6ATAC35P	DPM1	DFFB	BCS1L	C1RL	REXO2	AC099850.1	ZKSCAN7	RP11-63M22.2	TSPAN33	RP11-567C20.2	KLHL4	NRP2	KANK4	GTF2F1	SSBP3	BCL7B	ZXDC	ZNF28	SLCO1A2	GUCD1	ADO	PAX6	IL12A	CENPM	TFIP11	UBE2R2	FHOD1	RP11-356J5.13	MALRD1	RP11-886D15.1	FREM3	TTF2	MDH1B	NRTN	UTP3	XXYLT1	EPB41	PYDC1	DPH2	MC4R	DICER1-AS1	TRAPPC6A	RP11-499F3.2	MINA	CHRDL1	RP11-1055B8.9	PPP1R3C	BIRC3	KIF9	CDH6	CDKL3	FKRP	ISOC1	FBXL18	AC069513.4	ZSCAN16	RP11-146F11.1	NRBF2	FBXL22	NVL	SMCO4	HCRT	CTD-2047H16.4	RP11-589B3.6	FAM47E	EGR4	AC073343.13	SLC12A7	RP11-455O6.9	PLEKHM1	RP11-365O16.6	SLC35G2	LGALS9	CGN	MCMDC2	TCEB3-AS1	SRBD1	RP11-589P10.5	CPT2	RP11-355B11.2	CNIH1	SPRYD4	ZNF275	ACADS	CTB-152G17.6	BEND7	MIMT1	HILPDA	DLEU7	MYCBP2-AS1	CCDC13	FAM103A1	FGF13	VTA1	HLA-DPA1	PIM1	TRPM4	ZNF747	KDR	KIFC3	FAAP20	EMILIN1	RP11-496H1.2	DDX20	EPHA1-AS1	ADRA1D	SETD1A	PRDM10	BRD9	TRMT1L	ATRIP.1	RABEP1	HIST2H2AC	ERI1	RP11-631N16.2	MAN1A1	SPAG7	DRAIC	ROR2	SP140	RP3-522J7.6	ARL1	PAGR1	PRRT4	UBL7-AS1	MLF1	JMJD1C-AS1	PRR12	SPATA6L	FAM96A	LINC00886	LRRTM3	DCTN6	LRRC24	CPNE4	WRN	WDR34	AQP7	C14ORF37	C15ORF65	RP11-61J19.5	LGALS3BP	SLC9A3R1	THAP11	RP11-474P2.6	RP11-872J21.3	SHC1	BSPH1	RP3-329A5.8	SLC8B1	AC005009.2	TIGAR	KIAA1161	ABCD1	PLPPR3	ABCB8	TMEM150C	CCDC173	MTRNR2L8	ZNF804B	ANXA2	MTERF1	GULP1	GGTLC2	AP000473.8	GMPPB	MRPL11	TMEM256-PLSCR3	NTPCR	XXBAC-BPG32J3.22	KARS	HSD11B2	TRIO	MRPS12	FAM129C	POLR1E	BCL3	MASTL	FAM171A1	OLIG1	RNF19B	CRNKL1	PTH1R	PBXIP1	PEX10	ATF7IP2	MAML2	ACLY	APAF1	GTF2E2	CYP39A1	PRDM15	MPRIP	TMEM234	ATP5J2-PTCD1	MIER1	CDHR3	ZNF415	LINGO3	MGST2	LOXL3	GSPT2	FBXL19	PTRHD1	WNT11	EMG1	THAP8	SLC25A51	FAM114A1	BEND4	RUVBL2	SLC4A2	RP5-1116H23.4	SOCS3	AJ239322.1	FAM65A	CCNT2-AS1	MYOM1	SLC39A14	GNL3L	TMEM198	AC133528.2	SCGB1A1	MORN3	PCDHB7	MPZ	MAD2L1BP	IRAK3	RTN4RL1	TMC7	ELOVL6	CH507-513H4.5	RP5-965G21.3	UBE2D4	TRIM25	RIN1	RNF152	CACNA2D1	ZNF341	SFR1	RAP1GAP2	CTB-75G16.3	SLC50A1	RP11-7F17.8	MDM4	P4HB	EFNA5	MCEE	NPB	CD82	FBXO45	CTD-2023N9.3	ASF1A	ARRDC2	NKD2	ICE2	LY6G6C	ZNF420	PPIC	AMACR	AC004076.5	TMEM221	RP11-617D20.2	ZNF724P	CDKL1	ZBTB8A	ICOSLG	ID1	CCNG1	PTCD1	TRPA1	MRPL45	RP11-265E18.1	EZH2	CCDC141	DTD2	RP11-521O16.2	ZNF138	RP11-269C23.5	C4ORF36	POGK	RP11-679C8.2	CH17-264L24.1	SH3D21	TDRD9	ZNF699	SEC24A	CTC-340A15.2	CNOT1	RP11-546J1.1	SPSB1	CLIC2	ZMIZ1-AS1	ABCC4	GRM8	RP11-106M3.3	PLEKHG1	DNAJC1	CCT3	CTB-50L17.16	ATG4C	RND2	GUCA1B	THBS2	BRIX1	DZIP1L	CDT1	CRHR1	RBMS1	ATG4A	NME9	OSBPL3	MED9	SGMS1-AS1	ZFP28	RALYL	DIO2	CDRT4	RP11-888D10.3	RP11-227G15.10	ZCCHC10	KCNMB3	NPTX1	C1ORF127	RP11-717F1.2	TRUB2	RP11-539G18.3	RP11-117L5.4	SMIM19	TLCD2	PRSS3	RP11-571M6.17	HOMEZ	MRPL54	SSTR1	NPHS1	OTUD7A	PARD6G-AS1	FBLIM1	MRPL48	LZTS2	CMC1	C21ORF91	METTL2A	C9ORF153	ZNF454	YTHDF2	HAPLN2	KIAA0100	WDR77	TCTEX1D1	DNAH14	KIAA1429	MAGI3	RPRM	AATF	LHX2	SEC11A	LPCAT3	RARG	SCNN1D	ZNF530	RP11-195F19.5	XXBAC-B476C20.9	C11ORF24	ZBTB6	ADGRV1	OXSM	RP11-77H9.5	SLC27A5	RP11-559M23.1	SLC2A4RG	GALNT12	AC017081.1	PAXIP1-AS1	SPRY4-IT1	RP11-2B6.2	RUNDC3A-AS1	MOSPD2	MUL1	SFMBT1	UTP15	PIP4K2C	TMEM158	ZNF254	LINC01588	RP1-78O14.1	SLC1A3	PCDH18	RP5-1085F17.3	LTV1	AC016549.1	RP11-230C9.2	ZBED6CL	IFFO1	ZNF169	LINC01551	PAXBP1	CBLC	TGFA	TNFRSF1A	GLI3	EMC8	FGF12-AS1	MORC4	ZFX	UHMK1	TANGO6	LYAR	DUSP2	PLEKHG3	SLC17A8	SP3	RP11-351D16.3	IL17RB	CISD3	RAPGEF4-AS1	TSPYL5	EFEMP1	TRIM11	PLA2R1	GALNT14	PPID	AP3S2	VPS25	WNT2B	POFUT2	METTL3	TESC	RP3-467K16.2	DALRD3	ZNRF3	DTNBP1	PPIL6	ANKRD31	PCBP3	BCL9L	TTLL3	TMEM147	TIAF1	NUDT10	FKBP14	LCA5	ZNF77	MT-CO1	CTD-2006H14.2	RP11-615I2.6	RNF213	LIMCH1	TRIM65	CTD-2533K21.4	RP11-597D13.9	TAF11	MAGED1	RP11-359E3.4	TTYH2	CTD-3076O17.1	CUBN	GPR132	AC003956.1	DTX2	SFTPD-AS1	LA16C-385E7.1	UBTD1	ANO3	TYW3	ADAP2	MDP1	ZNF727	MSI1	MYO10	ZNF101	MOSPD3	SENP1	C9ORF69	TFE3	MAGIX	HCCS	LMOD3	TALDO1	B4GALT2	GABRG1	TLR6	MYCN	KIF4B	JADE2	B3GNT4	LRP10	ENTPD7	HIST1H4D	ERAS	VAV3	RP11-379L18.1	SLC38A7	RP11-401F2.3	ZNF142	C19ORF53	MCM6	AC000035.3	EIF2D	SSH3	RP11-1C8.7	XRCC3	RP11-16E23.5	DGKA	ARHGAP19-SLIT1	TUFT1	NCAM1-AS1	ZC4H2	LZTS1	WIZ	FTCD	ZMYM1	ZNF518B	ZNF217	ANKLE1	RAPGEF5	HRH1	RP11-400F19.6	CH17-340M24.3	RP1-153G14.4	RNF8	CHAF1A	RP11-379F4.6	EDEM1	STUB1	HLA-DQB1	LOXL1	PIP5K1B	AC006946.16	PRKCA	DIS3	MAN1B1-AS1	RP3-508I15.9	PLEKHM3	FOXO6	TOX	UPB1	HES7	SPAG4	RASSF5	C4ORF32	CCDC121	CTD-2342J14.6	TRIM58	SLC24A5	ZDHHC13	ELOVL4	WDR43	SLFN11	RP11-435I10.4	CPPED1	DBNL	RP11-490G2.2	DNAJB5	ANKRD53	CTD-2329K10.1	SEH1L	LYRM4	SIGLEC1	CCDC158	ZNF394	RP11-234G16.5	LAP3	CYB5D1	CHSY3	HYAL3	HPCAL1	PPP1R35	CTD-2015H6.3	USPL1	SPRTN	ZNF646	TP53I13	C6ORF106	CCT6B	APOC1	ASB2	OAZ3	GREM1	C12ORF45	P4HA1	LAPTM5	RP13-582O9.7	RP11-814P5.1	KATNAL1	RBP7	RP5-1061H20.4	CH507-513H4.6	TPTEP1	PCDHA6	PML	FBL	PABPC1L2B	HGH1	DAD1	ASPA	ZNF213	UBXN8	RP13-216E22.4	RP11-605F22.2	UCHL3	CKMT2-AS1	ALDH4A1	RFC4	RP11-284F21.10	SH3BGRL	TNFSF4	ATG10	TGDS	MED27	SOX9	OTULIN	ZNF790	C1QTNF6	LAMTOR5	WDR4	RP11-20I23.13	FAM181A	CTC-575N7.1	TBX1	RP11-715J22.2	POLDIP2	AC074391.1	RP11-195F19.9	AC004069.2	CHST7	CD163	SYT6	SHMT2	NAPRT	IL13RA1	TMBIM1	CD44	RP11-770J1.4	PRRX1	NEFM	BOK	WDR53	CFD	SLC6A8	UBIAD1	STK24	LKAAEAR1	RP11-981G7.6	TYSND1	RP11-477D19.2	SLC2A13	SAMD9	TAS2R46	STK11IP	NBAT1	MYLK	DGCR6L	SYNE3	RP11-111M22.5	KLHDC9	CTD-3110H11.1	CTD-3220F14.1	IPCEF1	SNHG10	VTI1A	AP5B1	NEK9	CRKL	CTD-3222D19.12	RDH5	MRPL36	LNX1	NTSR2	RHO	PTK7	FSIP2-AS1	IFT88	C11ORF95	TBC1D3G	RP1-315G1.3	OSGEPL1-AS1	MEGF11	RTEL1	TRADD	CCDC117	MEG8	RP1-269M15.3	TMEM164	ZNF624	MRPS17	CLPTM1L	MRPL17	LRMP	PCDHGA3	TDRD7	DDX10	DDAH1	DSCAS	RP11-227G15.11	C14ORF28	CYP51A1-AS1	TRMT10A	GPAT2	FLG-AS1	SPRYD7	LRR1	CACNA1E	BANF1	TRIAP1	APIP	TSNARE1	AAMDC	MAB21L3	ARL4A	USP3	GBP4	AC009133.12	INTS5	IQCH-AS1	RP11-688I9.4	NRL	ZNF33A	AP000866.1	ZFPM2	RP11-44N21.1	AC137932.4	DNA2	CTU1	WDR92	PANX2	OPHN1	RP11-450H6.3	CHST6	FAM188A	CSRP2	LETM2	ARHGAP28	RP11-78O7.2	RP11-181G12.2	PGRMC2	OVCA2	ACRC	ZBTB39	TPTE2	LENG1	ARPP19	ZNF529-AS1	NOV	RP5-1074L1.4	AAED1	CLEC18B	RP11-55K13.1	LINC00685	AC007405.4	RP11-42O15.3	SCN3A	ZKSCAN4	A2M-AS1	ZSCAN2	SERPINI1	RALA	CYBB	CBX8	MID2	UCP3	RP11-61I13.3	TRIM47	FAXDC2	RP4-765H13.1	MAPKAPK5-AS1	SPRY2	ARPC4-TTLL3	FNTA	INSM2	ADCY8	CTC-459F4.1	STAT5A	TRH	NT5M	CSRP2BP	C11ORF80	GPD2	RP11-506F3.1	AC098617.1	LTA4H	ANKRD34A	CTB-40H15.4	CD247	IL16	CTD-2547L16.1	HYAL2	XXBAC-BPGBPG55C20.1	METTL16	TAPT1-AS1	SNCG	HBA1	TAF1C	ZFP92	SLC22A5	DCPS	CTNNA3	KCTD15	IGBP1	HNRNPA1L2	PRKCB	AC005609.16	PEX14	SDCBP2-AS1	NMU	LENG8-AS1	LPCAT2	TCEANC2	CD276	ARHGAP19	TRPM5	RP11-147L13.2	HS3ST3A1	VSTM4	RP11-309L24.10	ZNF684	LINC01315	MED25	FILIP1L	PI4K2B	MYPOP	PGPEP1	CHRNA4	RP11-286E11.1	RP11-380B4.3	PRR36	RP11-458D21.1	TUBD1	C20ORF27	MIR100HG	MSL2	FLVCR1-AS1	RP4-798A10.7	RP11-48B3.4	CTRC	NR2C2AP	ADPRHL1	LINC00535	FAM134B	RP11-697E2.6	ABHD14A	RP11-1C1.4	CKMT2	CDKN2AIPNL	SLC9B1	RAD51B	ASIC2	ZMYND12	APBA3	USP27X	EGFL8	CCDC80	METTL23	RHOC	KB-1125A3.11	MIR4458HG	AC007966.1	NMB	GACAT2	ZNF423	TPBG	CAPN5	CHL1-AS1	TTC30A	CD68	AL358852.1	CCNDBP1	XRCC6BP1	VIPAS39	PLEKHF1	VPS11	CTB-131K11.1	ZNF615	RP4-604G5.1	ITGAE	LINC00843	SEPHS2	MAN2A1	PDZD2	ZNF48	CLDN5	RASL10A	PLCB1	RP11-727F15.11	F8A3	PCDHB10	RBP5	FCHO1	ZNF263	ASMTL	RSPH3	AC074289.1	PLEKHA2	ANXA4	DNAH9	RP11-396B14.2	MRPL27	CTD-3051D23.4	PAPD7	TESK1	ZP3	COA4	TADA2B	HBA2	TRIM71	CTC-453G23.8	PWWP2B	ITGA2B	ADM5	TACC3	RP11-496I9.1	KCNH3	RP11-62H20.1	CCDC163P	GPAA1	LMO7DN	AP000223.42	RNASEH2B-AS1	PABPC4	BUD31	ZGRF1	HLX	LINC00324	FTSJ3	CACNA1G	PLIN5	RP11-461L13.3	GRIN3B	RP4-742J24.2	C17ORF89	COX8C	SYTL5	CELF2-AS1	WNT5A	NUDT7	LINC01560	LINC01023	CHST10	USP6	MIR646HG	PHYH	DCT	ITGB4	CA13	RP11-323I15.5	BTN3A3	AC010127.3	AP001468.58	NUDT15	CFAP54	FAM234A	PLXNB3	UGT8	PDP2	CACHD1	SWT1	RP11-465L10.10	EIF5A	COMMD3	KLK14	NFXL1	ACTL6A	TNFSF12	CLN3	FAM114A2	KLHL25	NTNG2	HADHB	AC145212.4	NEUROD2	TMCO4	HSPB3	SLC1A6	CCNY	C7ORF61	ZNF550	NOP14-AS1	STKLD1	ACAP1	SLC4A9	RP11-152N13.16	RABEP2	RP11-430H10.1	ZNF185	MARCH2	ANGEL1	KDELR3	RP11-570L15.2	UBE2Q2	SERBP1	FBLN2	CCDC89	LINC01481.1	RASSF3	MGARP	P2RX5	ZNF689	NABP1	FAM151B	CREB3L1	AKAP13	RP4-758J18.13	RP11-399E6.1	CTHRC1	LINC00638	RP11-356J5.12	GNPAT	RP11-505E24.3	PDLIM4	PPP1R37	CTDSP1	AC140912.1	RAD17	EPS8	TUT1	C10ORF88	SCCPDH	SHROOM2	RP11-930P14.2	KAT6A	CMTM5	ISPD	SF3B6	SLC25A33	SNED1	STK38L	FOXJ1	LINC01569	LURAP1L	SLC8A2	XXBAC-BPG294E21.9	RP11-527D7.1	PAQR6	PROC	RP11-57A19.2	RETSAT	RP11-432J24.2	LINC00652	ME1	IRF2BP1	LINC01351	CMB9-22P13.1	RP11-281O15.8	SLIT3	LARS2	WFIKKN1	LYPD1	LINC00467	CASP10	RP11-848P1.4	BRINP2	ZNF440	RASIP1	CTC-1337H24.4	ST6GAL1	CFP	TMEM115	ADAMTS5	TIGD2	THNSL2	TGFBRAP1	SDF2L1	RP11-326N17.2	FGF11	SIRT6	PTGR2	BCDIN3D-AS1	JAK3	ACR	SFXN2	CYYR1	RP11-182J23.1	DEDD	LACTB	FCGR2A	CEP83	PTPN1	RGS2	PGBD4	HMGN3-AS1	ZMYND19	LINC01006	RP11-314N13.10	TMEM253	CASC10	QPCTL	TANC2	GINS1	CYS1	LIX1	ATP9B	CABP7	FOSL2	ZNF813	TXNDC12	KIAA0556	PLA2G15	MPRIP-AS1	KCNH1	ZSCAN25	GABRG3	ZNF232	ANGPTL6	ABCD4	POLR1C	ZC3H3	COLEC12	CENPL	DLGAP3	SLC25A15	RPAP3	RP11-337L12.1	CTC-487M23.8	CYP2U1	FSIP1	ZNF564	RP11-11C20.3	FASTKD1	LINC00402	C2ORF69	TSR3	RP11-258F22.1	TAS2R31	ALOX12B	NUDT17	ZDHHC15	ABHD13	FAM83H	GCKR	UTP14C	LRRC55	RP11-60I3.4	NTS	GPATCH1	ACAD8	KIF4A	RP11-158I9.8	CTD-2023N9.2	AMPD3	RP11-218F10.3	RP11-557H15.4	NOP2	PRDM5	NUTF2	SRSF3	ZSCAN29	RP11-1228E12.1	GIT1	TUBA1C	ASB7	RP5-902P8.10	KANK3	LINC00621	HMBS	PABPC1L2A	AKR1E2	RP11-498C9.15	IAH1	INHBA	RP11-171I2.5	SSTR4	TRIM39	RP11-358N2.2	E2F5	RP11-577H5.5	CITF22-1A6.3	LINC00407	AMOT	C1ORF204	SLC38A8	AC018647.3	C1ORF112	RSPH10B	BMF	RP11-84C13.2	OSGIN1	PLA2G4A	RP5-1112D6.8	RP11-434B12.1	SH2B2	CH507-513H4.3	OSER1-AS1	FOXM1	CTNS	DGUOK	CECR2	MIA	THEMIS2	LINC00106	TAS1R3	TXNL4A	AC013461.1	TP53BP2	ING1	MRPS28	ZNF707	C1ORF35	LINC01068	MYCBPAP	PERP	RP11-190A12.8	PTCHD4	RP11-509J21.2	TCEAL8	RAB39B	PAK1IP1	TNS3	RP1-137D17.1	RP11-243A14.1	C1QL3	NUP210	CFAP65	CDC23	RP3-461F17.3	STOML2	PGC	LCP1	LAMA3	FAM47E-STBD1	SENP5	NHSL2	C22ORF23	MAP3K8	GNG8	BAG5	TMEM170A	MEIOB	RBBP9	AP000265.1	RP5-1142A6.8	ASMTL-AS1	VPS37C	VPS29	RP11-624L4.1	BMPR1B	CTD-2117L12.1	RP11-147L13.13	NRG4	F12	NDUFS6	CTD-2616J11.11	FMO5	PSEN1	RP11-526I2.5	PAH	BCL6	FERMT3	RP11-29P20.1	ZNF155	C3	ZAP70	ZNF43	KITLG	IFITM3	USP2	TRAM2-AS1	RP11-61K9.3	ZNF132	ADAMTS20	DCDC2	SUN2	GDF9	RP11-15K19.2	RP11-145M9.5	WNT7A	PYGO2	MRPL10	TCTE3	ZNF229	ANXA11	SVBP	SFTA3	AGA	GHRHR	SPNS1	APEX2	RP11-571I18.4	CTC-492K19.7	TEX30	AC007038.7	CDYL2	AC105760.2	LRRN4CL	RTN4R	IL17RA	RP11-434H6.7	TMEM133	FAM131C	RP11-250B2.6	TRIP10	TPD52L1	RASA4B	FAM196B	RP11-768G7.2	CTD-3185P2.1	SERF1A	CTD-2050B12.1	AR	RP6-191P20.4	SNHG24	ZHX2	ZFPL1	CACTIN	CCDC81	NKX6-2	PCOLCE-AS1	RP11-561O23.8	MFNG	DPP10-AS1	RBBP8	UQCRHL	RP11-547D23.1	AC068282.3	THAP7	MFSD2A	RNF103-CHMP3	ZGPAT	RP11-575F12.2	WWTR1	SHC4	RP11-304F15.3	PLK5	AIF1L	PKN1	CDH4	ABCC9	RP11-6O2.4	OTOGL	ADCY5	RP11-385D13.3	GM2A	RP11-395A13.2	BRCA1	RP11-490M8.1	RP11-474I16.8	ZNF784	PYROXD1	AC114877.3	ZNF653	ZNF90	MVK	CTD-2005H7.1	GNAI1	DKFZP434A062	DKK1	ZBTB7C	IL34	LRRC26	RP11-153F10.2	MOCOS	CERS4	TMEM38A	PAFAH2	PBX4	ADAM20	CTD-2325A15.5	SMIM15	RP5-1112D6.4	SLC29A3	CH17-132F21.5	C9ORF41-AS1	MEX3D	SEC24D	APBB3	NDUFAF1	RNGTT	RP11-19O2.2	PKP2	OCLM	CLK2	IL12RB2	FASTKD5	SNX11	STT3A	YIPF7	SNTB1	NAP1L6	CTPS2	HINT2	C10ORF90	CDNF	SLC6A13	NEBL-AS1	RP11-17A1.3	CASP8AP2	LYRM1	STPG2	NPHP3-ACAD11	RP5-827E24.1	CTD-2228A4.1	RP11-57G10.8	AC005009.1	AC003090.1	DISP2	RP11-73M7.6	RP11-109A6.3	TCEA3	RP11-475I24.3	FEM1A	C19ORF45	RBM27	NRROS	ZBED4	GRM2	R3HCC1L	AC007743.1	C4ORF47	DLGAP1-AS1	PAWR	CYSTM1	AC016907.3	NLK	PDGFC	RP11-214K3.24	POLR2G	ZSCAN32	TUBB4B	MECR	THTPA	CTC-203F4.2	MEIOC	PILRA	NES	TMEM237	RP11-334J6.7	TMEM254	SELV	TPCN2	PGM1	EYS	ADCK2	FRMD5	ZNF777	MCPH1-AS1	DHRS12	MOGS	C9ORF129	C10ORF54	RASGEF1B	FAM208A	PRKAG1	PRSS53	LINC00174	KIRREL	ZNF565	FAM13A-AS1	BCKDK	NUP43	RP11-219B4.7	QTRTD1	SH3TC1	SCN1B	DPF1	HRCT1	IL17D	TPSAB1	PCDHB13	OSBPL11	HSPA12B	GCN1	TMC3-AS1	AP001469.9	APBB1IP	IGFBP2	RP11-147L13.14	RP5-1057I20.4	GGA3	LITAF	SLITRK4	RP11-247A12.2	PIPOX	ST6GALNAC5	RP1-278C19.8	SPAG6	DCST2	SS18L2	MS4A3	ACOT12	SLC16A3	LINC01115	CTC-338M12.5	PCBD2	FMN2	NADK2	RP11-239L20.6	PCDHGB1	CSF2RA	H6PD	RP11-338N10.3	INF2	FITM2	CHMP1A	RP11-545E17.3	FAM122A	ANKRD52	HIP1R	DOCK9-AS2	RP11-820I16.4	PCDHGC3	WDR25	CREB3	NUDT11	RP11-1055B8.3	DCBLD1	RILP	RP11-753C18.12	RP11-471B22.3	TMEM116	PSMD6-AS2	RP4-549L20.3	NUDT13	ERN1	RP11-324E6.10	RENBP	FN3KRP	PSD4	RP11-407N17.5	GCFC2	ERICD	VAMP5	RP11-362K14.7	TTN	EFCAB11	DACT3-AS1	CHKB-CPT1B	CTA-445C9.14	NPAS3	CNNM4	RP11-461O7.1	TYRO3	RBMS2	MIP	FNDC3B	CNN3	RP1-27O5.3	RP4-756G23.5	U91328.19	KRTAP5-8	C1R	RP11-977B10.2	LINC00176	SNTB2	EMX1	PPARGC1B	RGMB	LINC00507	RBM18	TSPAN19	SEC16B	CSNK1G2	CHST9	TCEANC	RNASEH2A	C19ORF54	PRODH	FNDC1	POLD1	HAMP	RP3-402G11.25	SLC27A1	PTPN3	RP11-760H22.2	DLL4	TNNI3K	STK32A	ABALON	SBF2-AS1	MPO	ISLR	TLE6	SEPT1	TRAV19	DLX6	RP11-127B20.3	KMT5B	FZD5	RP11-567J20.2	WDR31	LINC00930	CTC-550B14.7	HNRNPF	RPS6KA1	PTGIR	PURG	FAM69A	RP11-71L14.4	VHL	RP5-1029F21.3	MTHFSD	CCNB1IP1	PARP4	CHRM5	ATG101	SPDEF	RBM19	CTD-2047H16.5	ANP32B	DISC1	ASUN	CDC42BPG	SATB1	FAM182B	TAF4	NCKAP1L	FAM156A	DSP	ARL15	RP11-266K4.13	EPM2A	KB-1410C5.5	RP1-288L1.5	NUPR1	RP11-130L8.2	RP4-535B20.4	CYB5R3	ZNF18	NLRP2P	FAM216B	RP11-819C21.1	ASB13	CASP7	NUDT6	PLEKHG2	KCNE2	FBXW8	HYLS1	C12ORF60	GADD45G	TOM1L1	FAM106A	DHRS4L2	KDM8	ABCC3	FEZF2	FAM124A	NIPAL2	PCDHGB4	MTX3	AC004160.4	AC016995.3	NGLY1	BAMBI	CABYR	SLC6A2	ABTB1	TMEM2	RP11-302B13.5	SPATA5L1	S100A4	IKZF2	OPN3	TNFAIP8L3	ST3GAL6	RP11-53B2.5	MRFAP1L1	RP11-150D20.5	ZNF563	TPMT	GPR153	FAM217A	CCDC69	POLD3	AADAT	RP11-573D15.2	NCAPH2	RP11-256I23.1	RAB36	LINC01250	RP11-231C18.1	ZBTB24	ZEB2-AS1	SAMD1	MZF1-AS1	MAFTRR	PGF	GMEB1	RP11-554J4.1	RP11-85B7.2	PTGES3L	AGMAT	C2	PRICKLE4	IQGAP2	TRPV2	KLK4	AHRR	RP11-120D5.1	RP11-20I23.6	LINC00538	GIPC2	CARD10	DUSP23	CLDN15	FAM200A	KIAA1614-AS1	PHEX	RP1-69D17.4	POLR2J2	TLR5	SPR	SOCS4	CTSS	RP11-692D12.1	RP11-573G6.6	NXT1	AC007292.3	SUN3	SHCBP1	RP11-497H17.1	PHF19	SYT1	RTFDC1	TRNAU1AP	LINC01420	LRRC10B	TNIP1	RP11-644N4.1	OR13C3	OAS1	MR1	LINC00158	GPR37L1	RP11-1228E12.2	SAP30BP	COL19A1	RP11-329J18.3	YJEFN3	CAPN10-AS1	RP11-407N8.6	RFC2	TONSL	GINS4	TPBGL	JAGN1	AC004067.5	FITM1	CTA-254O6.1	USP25	RSPO2	TELO2	SPATS2	RP11-847H18.2	MRPS18B	SLC13A5	IRF5	SNX21	AKAP2	RP11-90K6.1	ADAM28	PDCD6IP	DDAH2	SUSD5	MYH15	LRFN1	RTBDN	PNP	AP3B1	POLR1B	MRPL22	RP3-388M5.9	TNFSF9	EFHB	RP11-65B7.2	ADAT3	ROPN1L	ZNF350-AS1	RP5-903G2.2	RP11-171I2.4	RAP2C	MMD2	ZNF562	CFAP43	RP5-1120P11.1	NANP	UCN2	EIF4ENIF1	GEMIN5	TMEM176B	MMAA	PYROXD2	ERI2	MIR762HG	ADAMTS18	MSR1	TNFRSF14	RP11-415F23.3	ACAN	RP11-500C11.3	RP11-87C12.5	PTPRF	DGCR9	SLC27A6	PTPRH	OGFOD2	AGPAT2	LINC00910	OPA3	HIRIP3	KCNQ1	GUCY2D	PTRH1	RPPH1	NDUFAF5	RP1-309F20.4	DUSP4	ADAMTS15	ZNF672	NPY5R	TMEM44-AS1	LEO1	C11ORF65	RP11-624C23.1	ANGPTL5	FBXO6	ZNF239	TBXA2R	LINC01505	HIST1H2BN	RAP2A	RP3-461P17.10	SLC5A12	TMEM110	TRAFD1	RP11-569G13.3	SIGIRR	CTC-498M16.2	VSX1	SLC35G6	COQ10B	ATXN8OS	RP11-680F20.10	MBNL1-AS1	ZNF865	RP11-245J9.5	RP11-318C24.2	CDC6	RAB11FIP1	CTD-2396E7.10	LINC01297	ZNF691	ADRB1	TRIM66	ZSWIM7	RP11-406H21.2	UTRN	TMEM255B	TRAM2	AC116366.6	KCNG2	RP11-149B9.2	NT5E	RIT1	ZNF81	RP11-417L19.2	XXYAC-YX155B6.7	STARD5	ZNF432	BRWD1-AS2	RELB	ZNF274	RP11-503P10.1	ARHGEF6	INSIG2	RP11-569G13.2	TOLLIP-AS1	AF011889.2	DONSON	RP11-38M8.1	EML1	RP11-252E2.1	TEX41	CRIP3	KIAA2013	ZNF710	CLK3	CTC-529L17.2	LINC01219	CTD-2541J13.1	SPAG8	MUC4	KANK2	TKFC	RP11-85B7.5	CEP128	POLB	ZRSR1	CDCA7	RFPL2	ARHGAP31	GPR75	C3ORF49	PCAT1	TXNDC17	RP11-405A12.2	SPATA17	RP4-535B20.1	FAM83G	KCNJ2-AS1	ZSCAN21	RP11-96H19.1	RP11-266K4.14	AC005592.3	RP11-407N8.5	MRPL49	SAMD15	RP11-582J16.4	SLFNL1-AS1	ZNF639	HRK	MYLIP	USP6NL	HS3ST4	RP11-575H3.1	PRPH2	RP11-578F21.6	TMC4	SPTSSA	NGB	NID2	PTX3	RP11-111J6.2	VLDLR-AS1	RP11-632L2.2	ACBD7	PTCH1	C1QTNF3	RP11-930O11.3	ZNF277	TEKT5	LINC01144	C3ORF67	RP11-686G23.2	RP11-673E1.1	ADORA2A-AS1	LSG1	UHRF1	RP11-108L7.14	RP3-428L16.2	HTR1A	SGK223	FAM65C	LINC01515	LRRC8A	C2ORF42	DYRK4	AK8	DYRK3	ZBTB37	ERCC6-PGBD3	POLR3E	DNAJC12	RIIAD1	WNT7B	RP11-91P24.5	MICALCL	ZNF230	INSL3	PGGT1B	RP11-442O1.3	FAM120AOS	AC007563.3	RGPD3	DDTL	RP11-930P14.1	LRRC69	CA3	KCNN1	RP1-168L15.5	ZSCAN20	RP11-718O11.1	GPR17	DAW1	TMEM106A	ACACB	LRTM1	RP11-1007O24.3	ARMCX3-AS1	MANEA	LINC00623	RP11-706O15.5	PLPP1	DNMBP	RP13-131K19.2	GLTP	BCR	GYPA	RP11-13P5.2	LINC00298	RP11-254F7.2	RP11-462B18.2	ZBTB49	AC000370.2	ERG	SLC39A12	C2ORF88	RP11-178L8.7	VIM	RP11-122K13.12	SCML2	CEP44	EPN3	GPD1	COX15	CNIH2	GLDC	MAB21L1	RP11-79O8.1	RP11-307E17.8	PRRC1	SH2D7	CMKLR1	DIO3OS	RBP1	RP11-1072C15.4	CRYBB2	LINC00961	CHAC2	CTD-2291D10.4	SP2	FAM104B	LURAP1L-AS1	RNF212	CTD-2376I4.2	AC007405.8	RP11-192P3.4	MSANTD3	EIF2B4	NOTCH1	SMIM20	FGFR4	AC138035.2	TRPC7	TP53TG5	RP11-10L7.1	RP11-54O7.1	ISCA1	GP6	SRXN1	NFE2L2	PROX1	RP11-806L2.2	RP11-130L8.1	RBMS3	CLEC18A	SUSD6	RP11-936I5.1	RAB2B	SLC16A8	STAT6	ZNF674	FBXL13	HSD11B1	ID4	RP11-401P9.4	TMEM63C	RP11-804H8.6	DSPP	SNAPC2	BMP8B	CTD-2293H3.2	RP11-982M15.2	KRTAP5-1	AC073842.19	MCOLN3	MESP1	NENF	SZRD1	LINC01443	DAB2	SARS2	STAP2	OTUB2	GTF2A2	CTC-529P8.1	LINC00237	RP11-334C17.5	RP11-370I10.10	RP11-313P13.5	RP11-567G24.3	RGMA	PRSS56	POLDIP3	PXMP2	RAD51AP2	ZDHHC1	MIPOL1	LA16C-431H6.6	SORBS2	DHRS1	RP11-506H21.5	NEXN	NTM-AS1	ZBTB3	AQP5	RP4-761J14.8	EIF3D	CTXN3	RP11-178L8.4	NKX2-2	SEPT7-AS1	RP5-1021I20.1	RP11-572O17.1	LINC01011	TMEM98	MTAP	FHDC1	FMN1	FUT7	GGTLC3	RP11-16E12.1	CD81-AS1	RP11-286N22.8	RP11-343L5.2	SNCAIP	AP003068.23	LLGL2	HIST1H1E	SUCLA2-AS1	RAI14	CDC7	LOX	RESP18	BCOR	RP11-505K9.1	PTAR1	ZNF780A	RP13-942N8.1	AOX1	TINCR	RBM24	LRRD1	INPP4B	DUS2	PWP2	ZNF438	TIPARP	CTD-2410N18.3	RP11-370I10.11	GYPB	RP11-111F5.8	RP11-17E13.2	ZNF467	FUT1	LINC00907	TGFBR1	ATP6V1E2	LA16C-OS12.2	SELK	C1ORF94	RP11-185E12.2	RP11-54O7.17	AC007620.3	TRIM7	KRTCAP2	HHAT	EWSAT1	RP11-475O6.1	C9ORF85	PDAP1	ADAM8	MTF1	MCTP2	LINC01185	LOXHD1	RP11-159D12.5	CTD-3222D19.8	SLC52A1	CACNA1C-AS2	SIMC1	RP11-327P2.5	ZNF45	C6ORF3	MTFP1	LINC01060	GATSL2	DUSP5	ASH2L	CTD-2377O17.1	HIST2H3PS2	DNAJB9	PSME3	MGC45922	NTN5	NPPC	EMILIN2	TBC1D32	ITK	RP11-102G14.1	RP4-798A10.2	RP4-681N20.5	NINJ1	RGS8	RP11-795F19.1	RP11-385F5.5	LSM11	ZFHX2	GUCA1A	ADGRE2	RP11-802O23.3	OLFM1	MYCT1	RP11-476D10.1	RP11-326I11.4	HIST1H2AE	TDRD5	L3MBTL3	CCDC22	RP11-522I20.3	ZEB1-AS1	CWC22	PON2	ZNF285	PANO1	MBLAC1	CTD-2547G23.4	RIN3	SATB2	FAM13C	MRE11A	NRM	CENPN	HPGD	RP11-20I23.7	ZNF697	C1ORF74	CTB-25B13.9	OOSP2	RP11-552E20.4	PROS1	CAPN13	PRICKLE2	ASAH2	SLC35G1	REEP4	DRICH1	ASAH2B	CENPI	SLC25A2	RP11-981P6.1	ZNF257	LRGUK	AC002064.5	PLA2G4B	RP11-435O5.4	ERVH48-1	RP4-651E10.4	RP11-863P13.5	UCP2	MAPK12	WDR88	NHEJ1	CREM	SUSD2	PYCRL	RP5-901A4.1	SPACA6P-AS	PRB2	RP11-98D18.9	CTD-3193O13.12	TIMM8A	CTD-2033A16.1	HMGN4	BEST3	AAR2	PEPD	ARSB	MRPL23	PRLR	LYG1	SLC6A12	HACD2	B3GNT5	VSIG1	AC007319.1	KRT81	HCG24	FGF1	ATG3	RGPD4	CASZ1	TMEM233	SP5	HSD17B8	CTB-133G6.2	TULP3	LYN	RPL3L	LGALS3	FLJ37035	RP11-467L13.7	RP11-319G6.1	LINC01346	RP1-199J3.7	RP11-73M7.9	IGFBPL1	RP11-108M9.6	RP11-1275H24.3	PCOLCE	ZBED6	FAM120C	POLD2	HIPK1-AS1	ST3GAL4-AS1	TSEN34	LINC01012	RAX2	PITPNA-AS1	NEUROD6	GJC1	SDF2	RP11-109N23.4	CACNB2	RP4-669P10.16	IGSF6	TMOD3	RP11-90J7.4	RP11-20J15.3	RP11-706O15.1	RNF32	RP11-1152H14.1	CDH19	LYPLA1	SESN2	RP11-395I14.2	FANCD2	KIAA0922	ZNF23	RP11-299G20.2	BBIP1	HLX-AS1	RP11-798M19.6	CDKL4	RP11-605F22.1	C19ORF47	RP11-923I11.3	BCL2L12	MNDA	HPX	E2F6	BUB1B	SLC25A30	EHD2	SP100	PLGLB2	TMEM167A	AC073834.3	AXIN2	NBPF26	MYL7	RP11-575L7.4	AC008074.3	ZNF253	TNFSF18	TIGD6	RP11-497D6.5	RP11-458J1.1	CCDC177	ASRGL1	AC091801.1	TNNT2	RP5-1007H16.1	RP11-403I13.5	UGDH-AS1	SEC24B-AS1	C5AR2	TLCD1	DXO	RP11-500G10.5	PTPRU	THEMIS	RSAD2	AC000068.10	RP11-38L15.2	KLF8	HIST1H4H	TMEM161A	ZNF764	RP11-83N9.5	RP11-238K6.1	METTL20	TBC1D28	PDF	GREM2	THOC6	TDRD12	AZIN2	DPF3	AL035610.2	GUCY1A3	NBPF14	KCNJ8	XXYAC-YX155B6.5	CTA-223H9.9	SYNE4	WNT3	RP11-714G18.1	SFT2D2	ITPRIP	KAZALD1	RP11-377D9.3	RP11-424G14.1	RAP2B	SFTPA2	HEPACAM	KCNA5	CTD-2036P10.3	CTAGE6	SLC12A2	MTHFD2	CDC42EP2	TAS2R10	NPBWR1	RP11-755B10.3	MEDAG	CTD-2260A17.1	RP11-613D13.8	ZNF613	RP11-102L12.2	RP11-151A6.6	CD53	AC003991.3	RP1-293L6.1	ZNF513	RP11-547D24.1	RP6-201G10.2	PPP1R32	KHDC1	NKX2-8	NOL10	ACTC1	MB21D1	RP11-588H23.3	TMEM196	TRIQK	TMPRSS9	RTN4RL2	SH3BP4	ZNF676	OAS3	ADAMTSL1	RP11-301O19.1	TRAF5	MRPL12	AC004754.3	MRPL53	ZBTB22	C2ORF76	CDH3	SLC17A9	BAALC-AS1	FAM177A1	CFAP61	NXPH2	OAF	NHLRC1	RP11-38L15.3	MEF2B	GNLY	ZNF880	CTC-510F12.2	POLR2L	CEP41	LRRC36	DNAH6	SCUBE2	HSPA1L	AC004237.1	ALYREF	DCAF4L1	RP13-578N3.3	KCTD12	LINC01480	AC002310.7	ADAMTS8	AK7	LL21NC02-21A1.1	SLC22A10	C1ORF105	CFAP221	SOAT1	FLJ31104	TPRKB	ZFAND2A	RP11-33B1.3	DNAJC25	TARS	XXBAC-BPG252P9.10	NEK8	CXORF67	HSPB9	UTP11L	TRIP13	RBL1	STAC3	TDRD3	PRR29-AS1	TMEM127	DEPDC4	LINC00987	RP11-584P21.2	ZNF19	IRS4	TP53	OPLAH	RP11-567C2.1	RP11-545M17.1	RP11-803D5.4	CTD-2269F5.1	RP11-114F10.2	CATSPERG	FAM95C	RP11-266L9.5	CACNA1H	TSSC1	RP11-723O4.9	CCDC24	RP11-152H18.3	GPR6	RAB22A	TMEM185B	TSHR	SWSAP1	LINC01094	GRM5-AS1	MAGEC3	AC009228.1	XXBAC-BPG181M17.6	KCNIP3	ZNF776	EFCAB12	ZNF620	RP11-379H18.1	DACH1	BAHD1	LAMC1	CTRL	C9ORF163	AC022182.1	TXNDC5	SLC16A12	BEND5	PRR7-AS1	HMOX1	ZNRF3-AS1	AP001626.2	RP11-1277A3.3	ZNF491	RP11-571M6.18	RP11-171I2.1	KLHL2	ACTA1	SLC16A13	RP11-88E10.4	CRYGD	TMEM240	DNAJB13	MYO3A	ZFP82	GLT8D1	RP11-554A11.9	CDC42EP4	RP11-446H18.5	NPL	RP11-333E1.1	DDIT4	LINC01476	HDDC3	LAMB4	HIST1H1D	SLC43A3	CYBA	PRICKLE2-AS1	SEC13	RP11-121C2.2	PELI1	CTB-158D10.3	COX6B2	RBM44	TIRAP	MKL1	NET1	RP11-105C19.1	LY6G5B	NCOR2	CECR1	DARS2	RP11-362K14.6	RP11-685M7.3	RP11-425A23.1	ICAM1	KIF13A	GPR3	MAOB	RP11-230C9.4	RP3-523C21.2	ADAMTS4	RP13-131K19.6	LA16C-380H5.5	DACH2	AC092162.1	AMZ2	CENPK	AARD	STK10	ACTA2	MSANTD1	MRC2	RP11-849H4.4	TLR1	ALKBH3	ARHGAP18	RP1-20C7.6	PCDHA4	NDST4	RP11-315E17.1	STARD9	LMAN2	SIGLEC10	RP11-51J9.6	GTF2E1	AC004862.6	POLE4	TRIM16L	SERP2	IFI27L1	ABCG5	RP11-265N6.1	BACH1	LINC01273	RP11-434H14.1	SPIN3	RP11-196G11.6	RP11-568N6.1	CELF6	RP11-686G8.5	ZNF221	RP11-738E22.3	AC007566.10	SMARCE1	SDE2	RP11-557N21.1	RXFP3	C2ORF72	RNF121	LINC01356	NAA38	RAB13	SLC41A1	DNAJB1	NLRC3	PIP5K1C	RP11-165J3.6	RP11-108K14.12	LMAN2L	CHAC1	GPR82	FAM71F1	CH17-437K3.1	RP11-662M24.2	RP11-326G21.1	RP11-25I9.3	RP11-209D14.2	AC007796.1	ZSCAN1	ENTPD8	PARP9	ZNF223	CAMSAP3	ACE	SLC2A12	TTC23L	SCGN	FKBP11	GIPR	KB-1980E6.3	RP11-1263C18.1	RAG1	NOP9	ENKUR	XPO6	RP11-893F2.13	RGS14	SPESP1	BAAT	AL592183.1	COMMD5	PAFAH1B3	ERAP2	EHD1	TYMP	AQP1	PDLIM5	SLC22A18	ANXA5	MAD1L1	AF146191.4	ARRB1	MAPT-AS1	HCN4	RASL11A	ANOS1	PKD1L3	DKC1	RP11-50I19.2	NOL4L	FAM227B	MAEL	ZBTB2	CTC-236F12.4	FBXO38	PNPLA5	AC007557.1	CSGALNACT1	ZNF133	ANKMY1	RP11-61E11.2	VIPR1	TRABD2A	AC091814.3	PDGFB	ASXL2	NHLH1	RP11-91G21.1	TAS2R19	TSPAN10	TNFAIP1	CTD-2574D22.2	ZXDA	FBXL14	IRGQ	RP11-329B9.5	RP11-385F5.4	BRMS1	RP1-156L9.1	ST8SIA2	STX17-AS1	TEX22	RAB33B	MATN1-AS1	IGDCC4	PPP1R13L	RP11-1E4.1	KEL	LINC00320	LEFTY1	RP11-72M17.1	RP11-363E6.4	PDPN	AC022154.7	TMEM206	RP11-385D13.1	RP5-837J1.6	RP11-437B10.1	PCDHGC5	TANGO2	DNAAF2	SEMA4D	CTD-3203P2.1	POLA2	NPIPA7	ZXDB	RP11-466F5.8	RP11-175P13.2	TRPM8	CYP4A22	TCHH	RP11-809C18.3	IPO9-AS1	AC007064.24	RP11-46H11.12	LINC00847	LINC00032	MET	NEK11	GBP1	RP3-355L5.5	KIAA1614	LINC00506	STS	UBA7	LRRC32	HEATR5A	RP11-326A19.3	YKT6	RP11-46D6.1	DEGS2	AASS	TP63	WDR86	POPDC3	RP11-360I2.1	COL1A1	VASN	AP006621.8	SLC30A10	INPP5D	BPGM	CCDC58	S100A10	RP11-423H2.4	RP11-98D18.15	RP11-491F9.5	ST6GALNAC2	RP11-53O19.3	GRHPR	RP11-703G6.1	RP11-680C21.1	RIOK2	MPP4	ZFP91	ZNF852	SERPINA3.1	PARP10	AC093642.3	SPA17	SLC22A31	TSPAN17	SMPD2	DLEU1	TP53TG1	RP3-395P12.2	WDR46	SRL	THSD1	RP11-646I6.6	RNF40	RNFT2	CAPN14	RP5-1024G6.7	ZNF546	CSDC2	SCLT1	SAXO2	DEAF1	DPYS	ENTPD2	LINC01063	MIR194-2HG	RP5-944M2.3	U91319.1	EXOSC4	LINC00094	EFTUD1	NBPF10	NBPF9	ZMYM4	PIGV	SULF2	TATDN2	TMEM203	RP11-451B8.1	LINC00862	GLRX2	MXRA8	PYM1	DRD3	HCRTR2	HN1L	ARL6IP4	CTD-2020K17.4	CCDC39	SDPR	NAPSA	DTL	P2RY1	GFPT2	CLDN1	PDCD2L	SPDYE5	SLC22A4	ST20-MTHFS	GPN2	KB-68A7.1	OR2L13	RP1-167A14.2	GOLGA6L4	ROBO3	CTC-428H11.2	RP4-555D20.4	VAV1	ENPP1	RP11-923I11.8	TMX2-CTNND1	DLK2	RP4-665J23.2	SIRT2	AC113189.5	RFXAP	VPS72	CA14	ERAP1	SYNJ2BP-COX16	LINC00311	RNF125	NPM3	CD101	RP11-762H8.5	SMCO2	PPT2-EGFL8	CDKN2B	RP13-616I3.1	TGFB3	IFFO2	ASB16-AS1	SLC25A24	CTC-444N24.13	PLSCR5	DDX28	FAM156B	SIK2	GNA12	CTD-3193O13.1	CTD-2201G3.1	TAS2R9	RGPD1	RP11-643M14.1	LL0XNC01-7P3.1	USP46-AS1	CHAD	RP11-252A24.3	RP11-111H13.1	UCHL1-AS1	RP11-731C17.2	IQCJ-SCHIP1	TMEM123	FYB	PRELID3B	GS1-18A18.2	PHGDH	MORF4L2-AS1	RP11-347C12.3	B3GNT9	CTD-2369P2.10	CALD1	CD40	SFRP2	RP11-89K11.1	SERHL2	TYMS	SMAP2	LRRC70	RP4-650F12.2	NKX6-3	AC007325.2	IL6R	RP11-728E14.2	ST3GAL4	RP5-884C9.2	RP11-109E12.1	CLIC6	INCA1	DOC2B	UXT	NDUFAF3	MAS1	MYOT	RP13-16H11.7	CTD-2015G9.2	MKX	C3ORF67-AS1	JOSD2	ZNF135	SNAP25-AS1	KCNK15	TBR1	MIR3663HG	RP11-390E23.6	BDNF	CEBPB-AS1	RP11-259K15.2	HACD4	KLF2	PRPF18	AMER1	LINC01582	TIMM22	IMPA2	RP11-345J4.5	PCDHGA8	RP11-523L20.2	RP11-344P13.6	HIST1H1A	RP11-245J9.4	RP11-114H23.2	AKIRIN1	RP11-459O16.9	IGF2BP3	RP11-32B5.7	TP53I11	ZBTB46	RP13-650J16.1	CCDC153	C14ORF142	NUS1	EXOC3	RP11-166B2.8	CACNA2D3-AS1	RP11-845M18.6	ZIC1	CD6	RP11-442O18.1	LINC01018	CRYM	RP11-348N5.7	PHLDA2	MED20	SHROOM4	RARA-AS1	CTD-2287O16.4	DOK5	ARL9	PGR	H1FX	LRRC3	B3GNT7	RP11-497G19.7	ZNF208	AMDHD2	LINC01126	MBNL3	VSIG2	INSM1	LINC00967	BDH2	ATE1-AS1	PTPN21	DMRT2	GVQW1	DUSP15	APLNR	PLPP2	HIST2H2BF	SLC6A11	RP1-35C21.2	GPR83	RP11-890B15.3	PATE4	FAM136A	SESN1	BIRC6	RP11-817O13.8	RP11-533E19.5	SOWAHA	ANP32D	EML3	ABHD14A-ACY1	LINC01135	DRAM2	ARL3	CTC-490E21.12	NDRG2	PUS3	RP11-195C7.1	OR2A1-AS1	DDX50	RP11-873E20.1	SEPT12	AP1S2	RP11-463D19.1	LINC01285	LOXL2	GBP5	TDP2	INPP5K	KIF26A	PECAM1	POU3F2	CH507-513H4.4	AC093673.5	SOGA3	ZNF488	SLC25A44	RP11-214O1.2	RRP9	TM4SF1	TBC1D10C	RP11-384K6.8	IFIH1	RP11-380O24.1	CTD-2501M5.1	ZNF410	VSIG8	CCL4L2	OPRM1	RP11-158M2.3	RP4-753F5.1	LRRC66	RP11-799M12.2	MYO15B	LINC01320	TMEM201	RRM2B	UPF1	PVRL3-AS1	AJ006998.2	RP11-403B2.7	CERS2	ADGRG6	RNF215	RP11-419I17.1	HLF	RP11-15A1.3	RP11-142M10.2	RP11-98D18.17	CCDC175	AC079807.2	RP1-40E16.12	MKRN2OS	NRIR	KISS1R	NRN1	TRMT12	LAMA4	PRSS23	RP13-228J13.1	ZER1	GS1-259H13.2	GRN	RNF182	AC007563.5	BLOC1S4	AP003774.6	PPL	RP11-20I23.8	FAM66E	TBC1D7	GPR39	COL22A1	NFATC4	ALDH1A3	SUFU	CTH	RP11-182M20.2	UNC119B	TMPRSS11A	TEX15	LRP1	RP11-61E11.1	GAREM1	STK11	HSD17B13	CH17-125A10.2	PCGF1	CTD-3126B10.4	EFEMP2	TRAPPC2	FAM160A1	AC016700.5	TLX2	MIR222HG	CTD-2302E22.6	HIST1H2AK	RP11-473O4.4	NABP2	TMEM26-AS1	AF196970.3	CTD-2350C19.2	OVGP1	RP11-544L8--B.4	LMAN1L	FBXL7	RP4-676J13.2	C1QTNF7	OR2D2	TMEM5	CCNB1	FCER1G	ANKRD62	RP11-345P4.10	MOB3B	CPTP	GPR89A	CAAP1	RP11-367N14.2	KLF10	MC3R	DHDH	CD34	HIST1H2BD	RP13-580F15.2	C16ORF59	EGLN3	AC011747.4	RP11-94I2.4	RP11-799B12.4	POLE2	F5	RP11-408A13.4	CTC-525D6.2	TP73-AS1	SNAPC1	RP11-190C22.8	POLR3D	RP5-855D21.2	DOCK8	C21ORF58	MIS18A	MCF2L-AS1	RBPJL	CTD-2532N20.1	SDC1	FPGT	PPCDC	RP11-290F5.1	CTD-2541M15.3	RPF2	ALB	RP11-388P9.2	OR2L2	AC093388.3	SAA1	CASC2	NSUN5	AC012358.8	CBR3	RP11-333B11.1	TEX29	TMEM99	GSN	RP11-428K3.1	ZFP41	NAALADL2	FLAD1	ELMO3	GABRA4	THRIL	CTD-2396E7.11	CIB2	C5ORF28	RP11-503E24.2	FOXN2	PRKAB1	CCIN	RP11-2B6.3	CTD-2049O4.1	TWSG1	UXT-AS1	PLEKHO2	MYADML2	RP11-97C16.1	RP5-1136G13.2	MXRA5	AP000442.4	TCTE1	HLA-DMB	RP1-100J12.1	SLC41A3	FAM178B	RBM5-AS1	FGF13-AS1	REEP3	ARMC3	SKIL	RP11-12D24.10	TTC39A	AC109826.1	RP11-677M14.7	HEY2	MRPL13	RP11-2H3.6	GPT	RP11-287D1.4	ZNF469	LINC00637	IBSP	RP11-29B2.6	RP11-370I10.12	VRK1	RP11-166N17.3	ABHD12B	CAGE1	SKIV2L	POLQ	RP11-111F5.4	RP1-138B7.7	RP11-574K11.29	RP4-591C20.9	RGR	CD164L2	ENPEP	CTD-2337A12.1	TRBV26OR9-2	ZNF836	PMP22	CD93	NCAPG	RP11-222K16.1	NSMCE1	COA3	RP11-429A20.4	RP11-182J1.3	SEMA3F	APOE	KHDC3L	ZNF197	RP11-676J12.4	NPW	HBZ	NEK5	RP11-867G2.6	HSD17B1	RP11-158H5.8	SPATA13	RP11-84C10.4	FLJ33360	PBDC1	AC005740.6	SLC9A3R2	RAET1E-AS1	JUP	ZNF732	SYCP2L	FKBPL	RIPPLY2	F2RL1	CTD-2619J13.14	RP11-80H5.9	RP11-21A7A.3	SLC4A7	PLCB4	LINC01376	EXO5	RP11-297M9.1	RP4-613B23.5	KB-1732A1.1	ZBED9	ARL6	ZNF816	RP11-304L19.12	TREX2	ITPKC	CTA-292E10.6	KCTD19	RP11-320P7.2	TRPM6	RP11-554F20.1	RP11-418I22.3	LINS1	RP11-128A17.1	LA16C-313D11.9	DET1	SRPK1	RP11-162A12.4	ADGRF3	RP11-301L8.2	MAD2L1	HIST4H4	TFB2M	DENND1A	LINC00269	ZNF862	MYL12A	ANXA3	C19ORF71	ARSF	RP4-680D5.8	ZNF578	DNAJC22	EMID1	CRTC3-AS1	RP11-615I2.2	LA16C-306E5.2	CITED2	CAB39L	ATOH8	CRACR2B	TAF1A	PLXDC2	CTD-2334D19.1	NDUFAF4	P4HA3	SAMD3	C15ORF62	APBA1	TTTY10	OR2AK2	ZNF16	GRK1	SIX3-AS1	RP3-449M8.9	IER5	RP11-334E6.3	SDR42E2	RP11-527F13.1	SP8	LINC00501	ADAMTS2	RP11-307O13.1	RBM17	ADAMTS9	RP11-87G24.6	KCNK15-AS1	PMVK	NAMA	LINC01289	ASAP3	PROSER1	PAPPA2	TUBG1	UBXN11	RP11-71N10.1	RP5-832C2.5	MASP1	COMP	RP11-13K12.1	PECR	RP1-292L20.3	LINC01565	SLC14A2-AS1	SNAI2	AC084219.4	KRT19	LINC01301	S1PR2	AL360294.1	LST1	C19ORF18	VGLL3	C9ORF47	AC144831.1	RP11-793H13.11	CH507-154B10.2	ZCCHC18	KLF15	S100A16	ABT1	TMEM220-AS1	TMC3	AP001136.2	HSPB8	MAP7D3	GCH1	FSD1L	MTMR14	CAPG	FRZB	AC017002.2	KIAA0408	RP11-156E8.1	WNT2	TRIM14	CDH1	C10ORF142	ANTXR2	C5	COLEC11	SCEL	SOD3	ZNF524	LRRIQ1	TRIM36	MARVELD1	CBLN3	LINC00863	AC007386.2	RP11-306O13.1	MMP2	ACRV1	CTC-534A2.2	CTC-552D5.1	SNHG8	TAB3	ZSWIM6	CFAP58-AS1	WWP2	PRKCQ	ENO1-AS1	PRR3	CD22	AC062017.1	RP11-461F11.3	RP11-88G17.6	TST	CDCA5	RP11-797D24.3	RP13-895J2.7	RFPL3S	GNRH2	MAFG-AS1	RP3-492J12.2	AP001596.6	RP11-455J20.3	NUTM2D	IFITM10	ANKRD34B	RP5-919F19.5	LINC01537	RP11-728K20.2	RP11-305L7.7	STPG1	EFCAB2	PRSS36	SDR16C5	RP5-1068E13.7	CRISPLD2	RP11-805F19.1	SKIDA1	EFCAB3	EPHA3	CUEDC1	C12ORF75	THBS3	AF230666.2	USH2A	RP11-1109F11.5	FAM27C	DMRTA1	PTPRD-AS2	MDFI	C10ORF35	CCDC178	LAYN	AC005523.3	RP11-147L13.11	RP11-134G8.7	SLC25A45	RGS1	STOM	SOHLH2	PRNCR1	EMX2OS	RP6-74O6.6	LAMC3	PDYN	MPPED1	LINC00658	UAP1	METTL13	CWC15	RP11-89N17.1	RP11-127B20.2	ARF6	RP11-596C23.2	C16ORF91	SYNDIG1L	CCDC54	RP11-307P5.1	TVP23C-CDRT4	CLDN18	AC007740.1	AC118754.4	ZNF69	CTC-242N15.1	PSME1	CTB-127M13.1	DDIAS	ANKUB1	PEBP4	PLAC8	ARHGAP24	CADM3-AS1	FEN1	POLL	PSORS1C1	IGF2BP2	ZNF418	RP11-462G2.2	U47924.32	CRYM-AS1	MSRB1	RP1-59D14.5	SLC5A4	RP11-141O11.2	RP11-497H16.9	RP3-510D11.4	RP11-325N19.3	DKK2	LSM3	RP11-482M8.1	LRRC61	RP11-449H3.3	DUOXA1	CCDC160	ARHGAP1	KCNE3	RP11-380N8.7	TRAPPC12-AS1	RAMP2	REEP6	QPRT	CXCR4	GCC2-AS1	AC009014.3	KLHL35	RAB17	NR0B2	RP11-85G18.6	KCNA4	LDAH	CTD-2587M2.1	CCDC134	CMP21-97G8.2	FAM218A	PPP1R10	DLEC1	C2ORF50	RP11-346C4.3	TBC1D16	RP11-680F8.1	SULT2A1	RP11-275H4.1	GAS2L2	SPINT1	CTC-471C19.1	HS1BP3	BST2	TAS2R1	VCX	RP11-506M12.1	AC084082.3	CTD-2316B1.1	EXOSC2	AC006116.21	SPI1	RP11-629O1.2	C11ORF70	GDPGP1	ZNF433	LSM10	RNF25	HIST1H2AC	XXBAC-B444P24.14	RP11-281P23.1	AC003002.6	NEK3	RP11-874J12.4	PTN	RP5-1125N11.1	RCBTB1	MTPAP	RP3-393E18.2	AC013275.2	DYDC2	RNF128	RP5-1098D14.1	ADAT1	TLR2	BVES	RP11-737O24.2	RP11-173P15.9	RUVBL1	TMA7	BYSL	GBP2	RP11-90D4.3	RP11-715J22.3	ENDOG	MTFR2	RP11-175O19.4	TMEM132E	PTPN22	RP2	NUDT1	RP11-115H18.1	PCDH1	RP11-11N7.4	FST	VSIG10L	AMER3	RP11-118H15.1	KLHL18	TMEM125	HS3ST1	COL8A2	AC019118.3	UMPS	ADAMTS12	AGAP14P	CHADL	CDC42EP1	AQP8	CTD-2023N9.1	MTHFR	C9ORF131	LIPJ	MYO3B	RP11-804N13.1	RP11-552D4.1	AC104532.2	RP11-140L24.4	AP000350.5	AC012314.8	PGM5P2	KLHL7-AS1	RP11-554D14.6	ACOXL	TPH1	RP11-468E2.5	RPH3AL	KCNS2	SRP14-AS1	RP11-686G8.2	STEAP3-AS1	TNK1	ZNF728	ALDH1B1	KB-1183D5.13	RP11-761B3.1	RP11-408H20.3	XRCC2	MCM5	LINC01411	RP11-467C18.1	CDC37L1-AS1	RP11-347C18.5	TRIM74	RP11-79P5.9	RAP1B	ACOT4	JHDM1D-AS1	DNAJC30	RP11-666A8.8	CTD-2298J14.2	TLR10	MEOX2	SNTG2	SLC25A35	RILPL2	DUSP28	RP11-234K24.3	HCG27	RP11-996F15.6	RP11-285A1.1	TBC1D19	ADGRL4	LINC01193	ZBTB45	LAS1L	SLC45A3	MLANA	RP11-61A14.1	MYD88	BIN2	PTGIS	AC007292.6	RSPH4A	LINC00421	RCVRN	LINC00384	TOMM5	BBS10	RP11-527H14.4	NXNL2	MIR133A1HG	ACBD3	RP11-611O2.1	OLFML2B	RP11-307L14.2	CCDC87	ANKRD18A	CTD-2619J13.3	C1ORF95	RP11-31F15.2	AC053503.4	CFHR1	RP11-418I22.2	PPEF1	AC002429.5	MAP4K4	C8ORF33	ZNF404	COL6A6	C2ORF27B	RP11-297D21.4	RP11-37N22.1	MYO1H	RPL36A	GLB1L2	RP11-498C9.13	AC001226.7	C19ORF73	NUP160	ALKBH2	AC005304.1	U95743.1	MGME1	TSPAN15	NCOA6	RP13-516M14.4	DDX1	RP11-467L19.16	PATE2	SLC4A11	POC1B-GALNT4	FMNL3	PFKFB3	GFI1	LBHD1	RP11-120K24.3	ANKRD34C	CARS-AS1	VTI1B	PCDHB3	POLR2H	SPDYE1	SETDB2	RIN2	KIAA0226L	AC010547.9	FUT11	RAD18	ZDHHC16	CTB-113I20.2	RP3-465N24.6	AC009264.1	RP11-271C24.2	RP11-491F9.8	RP1-93H18.1	ANAPC13	MYH3	LINC00856	RPL39L	AC093818.1	BATF3	LMO2	TRAF1	TUBB6	TOX2	RP11-211N8.2	CTD-2631K10.1	ITM2A	RP11-16E18.3	AC108488.4	TRPV6	RP3-446N13.5	PQBP1	KCTD21	AC097662.2	PSMD14	GPC5	RP11-225B17.2	RP4-630C24.3	MPV17L2	PPTC7	IFI44	TEX101	IL18R1	CP	ASB9	PAOX	LPXN	FGF7	FLJ21408	AC113404.1	PAPLN	RP11-1069G10.1	RP11-170N16.3	PYCARD-AS1	SHTN1	RP11-247A12.8	RP1-137D17.2	RP5-907D15.4	MRPL39	NUP153	PABPC3	CTSV	SLC6A3	PRAM1	GAS6-AS2	RP11-360L9.4	AC007750.5	ZNHIT2	FLJ22447	LINC00629	LINC01567	MIATNB	ZNF687	RP11-700H6.2	LINC00836	C10ORF11	TMX1	IGSF21	RP11-713D19.1	RP11-346D14.1	CH507-42P11.8	RP11-770J1.3	TMEM52	PDE6B	FGD5-AS1	APOL5	NOMO3	SP9	GFRA4	LINC01102	RP11-528I4.2	ALOX15	RP11-993B23.3	IFNLR1	C9ORF91	ATP6V0E1	SLC15A3	LIPE	RP11-154D17.1	NAGLU	MRPS18A	VMAC	USP18	RP11-140A10.3	SERPINI2	CTD-2013N24.2	CH507-24F1.2	ALDH8A1	TMED6	AC005037.3	KIAA2012	RP11-744I24.2	PPARA	MYBL1	RP6-109B7.2	MSTN	DNAJC24	RP11-544A12.4	CTC-344H19.4	CNKSR3	RP11-848P1.5	CLCN6	RP11-340F14.6	SOWAHC	AMN	RP11-293M10.6	DYRK1B	SLC25A21-AS1	ATXN7L1	RIBC2	RP13-270P17.1	C4ORF48	AKR1D1	RUFY4	FOXD4L4	GAS5-AS1	CBX4	FNDC7	RP11-480D4.2	PRR26	CNPY4	MXRA7	FBXW9	RP11-30K9.6	RP11-66N24.7	SMIM4	PPIE	MAGEE2	MEIKIN	RP11-278A23.1	RP11-310I24.1	RP11-307C19.1	IL15	RAC2	C14ORF39	CTB-49A3.5	HERC5	RP11-21B21.4	KCNE4	KHNYN	RAD51C	RP11-28H5.2	LINC00706	AC116609.1	RP11-285F16.1	TSPAN16	R3HCC1	RHOV	ZNF829	RP11-71E19.1	RNF135	WDHD1	GAS2	GPX3	GCNT4	ZDHHC20	SLC26A4-AS1	KLHL34	RP11-262K1.1	PLD1	AF067845.3	DDB2	CTD-2201E18.5	RWDD4	RP11-83N9.6	KREMEN1	RP11-206L10.9	CDCP1	CYP3A7	TSPAN12	RP1-249I4.2	PLEK	LINC01030	AC007131.1	AC005592.1	CTD-2027I19.3	SLC15A2	RP11-435J9.2	RP5-1186N24.3	RP11-554L12.1	ZNF594	KRBOX1	ZFHX4-AS1	EDC4	AURKC	AC144652.1	NRAS	SGCZ	C3AR1	PPEF2	CTD-2012K14.7	RP11-646I6.5	PEX5L-AS1	RP11-80H18.4	AL589743.1	RP11-369E15.3	SCARNA2	RP4-737E23.2	RP11-188P17.2	SLCO2A1	CENPW	HBQ1	TRIB3	LEKR1	CTB-113P19.5	TPRG1L	SRF	A1BG	LINC00265	CHTF8	SOCS1	SLC24A1	RP11-388C12.1	RP11-365H22.2	PSMC3IP	LA16C-444G7.2	KLHDC8A	TAL2	RP11-426C22.5	AC011196.3	RP11-247L20.4	XAF1	AF064858.8	SYS1-DBNDD2	TMPRSS7	UBXN10	PROK2	RP11-304L19.11	C10ORF25	DRP2	CTD-2583P5.1	PLP2	PIH1D2	KCNK10	BCL2L11	PRDX4	RP11-849I19.1	RP11-367N14.3	HAUS8	AURKA	NPHP3-AS1	RP11-321N4.5	OTOA	CSF3R	SPDYE2	IL1RL1	UBL7	B9D2	AP001628.6	RP11-574F21.3	AC023481.1	GRIK5	RP11-666A20.4	GPR150	LTB4R	RRH	CDKN2AIP	ECI1	RP11-158M2.5	FAM222B	AF064858.7	CTD-2015G9.1	PIK3AP1	ARHGAP22	LRRC46	UCKL1-AS1	RP13-131K19.1	DCN	RP3-512E2.2	COL6A2	CYP1B1	AC022182.3	IKZF1	LFNG	DLX5	ST3GAL6-AS1	SYCE2	CLCN2	CD74	PYCR1	CTD-2058B24.2	RP1-182D15.2	SDC2	STAB1	NME1-NME2	ARHGAP42	SLC35A4	MIPEP	EHD4	RP11-388M20.1	TTC29	ANKEF1	AMOTL1	FANCE	LINC01166	C4ORF46	TRMT61A	RP11-152N13.5	B3GNT8	TRIM63	PLEKHG4	RP4-597N16.4	RP13-753N3.3	LINC00893	RP11-98D18.3	NSMCE2	RHBDF2	SNHG18	PKD2L1	RP4-564F22.5	RP13-143G15.4	FAM72D	MARS2	RP11-278H7.1	LINC01372	SNTN	RP11-352M15.2	RP11-644F5.11	RP11-473C18.3	AC008781.7	RP11-527J8.1	RP11-424N24.2	RP11-294C11.1	ADCY9	CDHR2	CTC-564N23.2	RP11-285E23.2	CTD-2126E3.3	RP11-727A23.10	MCM3	ZNF416	XKR8	KDM1B	RP11-148L24.1	AIRE	NOD1	SENP8	VASP	CBARP	SIDT1-AS1	RP11-93B14.6	RP11-45M22.5	RRAGD	RP11-736K20.6	C11ORF52	AC108142.1	AUNIP	TMEM251	RP11-129M16.4	AC009120.4	ROMO1	CTD-2192J16.22	HYI-AS1	MYLK-AS2	LAMB2	ISG20	RP11-458F8.4	MFHAS1	ATP6V1C2	ESD	FRMPD2	PLA2G6	CER1	RP1-111C20.4	RP1-34B20.21	CTNNBL1	COMTD1	ZBED5-AS1	RP5-827C21.6	RP11-274H2.3	ECT2	RP11-1293J14.1	CELA2A	SMUG1	WTAP	RP11-22A3.1	FOXN3-AS1	ABCB1	FGR	CTD-2555I5.1	NAIF1	CTD-2026K11.4	GLRX5	CTD-2201I18.1	CTD-2267D19.3	RP11-30L15.6	EFNB1	FGF22	CCM2L	RP11-89H19.2	KRT31	CFAP161	RP11-318A15.8	ZNF222	NT5C1A	FUT8	HCP5B	SLC18A2	DUSP22	ZNF835	RP11-403B2.6	CA9	C14ORF93	SAMD4B	NEU4	RP11-10K16.1	EYA2	NAGS	RP4-583P15.15	ELAC2	RP11-539L10.3	RP11-527H14.6	SLC35B3	RASA3	HSPB7	GNAT1	CTD-2245E15.3	ATAD3C	RP11-98I9.4	RP11-580I16.2	PNPLA4	CTD-2538C1.2	LA16C-358B7.3	CEP72	GLIPR1L1	AC003005.2	ARMC7	CNTD1	RADIL	TMEM177	OASL	RP11-385J1.3	SLC15A5	CCDC17	KTI12	AC002480.4	TFG	NR1I3	CTD-2260A17.2	TWISTNB	RP6-99M1.3	TRAPPC2P1	LINC00271	SEMA3D	DBF4B	RP11-298I3.1	RP11-69C17.3	RP11-104O19.4	BSPRY	ITPRIPL1	TMEM217	GOLT1A	TYW1	DHRS4	NTF3	RP11-276H19.2	NFYC	DNAJC9-AS1	ZNF763	TRAF2	RP11-77H9.2	STAM	IFITM2	RP3-402G11.28	PALM3	RPS6KA2-AS1	GEN1	RP1-111D6.3	SPOCK3	RP11-724N1.1	NPIPB9	AC009501.4	CTD-2310F14.1	U2AF1L5	RGS22	SPANXA2-OT1	AP000593.7	SLC46A3	RGN	AC009506.1	RP11-1275H24.1	TTC4	RP1-228P16.8	C9ORF147	LINC01324	ZC3H12D	FAM129A	RP6-159A1.4	RP11-477N3.1	RP13-192B19.2	LZTS1-AS1	RP11-99C10.1	STXBP3	TCF7L1	TSEN2	LHX4	PAPOLB	DOCK6	BICC1	AC243756.1	KBTBD4	TCP11L2	ZFP69	LINC00387	CLIC5	RP11-1008C21.2	SMAD5-AS1	PARD3-AS1	PEX11A	CHRNA6	FAM69C	GPN1	LINC00601	RP11-91K8.5	ZNF585B	BTNL9	SMIM5	RP1-159A19.4	CPXM2	ACTRT3	F8A1	C18ORF42	RP11-231E19.1	SLC14A1	PCAT7	F10	LDHD	LINC01616	TRAC	APOBEC4	TMCO2	CR1	EIF4E2	RP11-753H16.3	FJX1	SLCO4C1	TEN1	SOSTDC1	LINC00620	LINC01494	ZNF792	RP11-561O23.7	PSME2	DERL2	AC006946.15	CTD-2081C10.7	SLC30A1	HTR3A	VWF	HIST1H4I	SCTR	RP11-3D4.2	RP11-659E9.4	PIK3IP1-AS1	TRAPPC5	AF131216.5	AC097721.2	F2RL2	ISG15	AF131216.1	IFI30	AUTS2	RP11-1055B8.10	DZIP3	LINC01586	RP11-482D24.2	DESI2	ARPIN	HPN-AS1	LVRN	RP11-90P5.5	AL513523.2	RP11-709D24.6	SULT1C2	TMEM209	GMNN	RP1-46F2.3	ZNF165	PTGER4	FPR1	ZDHHC19	MALT1	RP11-1060G2.2	RP11-10N23.4	LSM2	PTGS2	LRRC37A	CALHM1	RP11-300A12.2	RP11-177J6.1	CCR10	NOP16	ZNF329	PRSS27	FH	STK24-AS1	XX-FW83563B9.5	SFRP4	AC019181.2	RTCA-AS1	CHRNB3	RP11-260M19.2	CTA-217C2.2	IZUMO2	RAI2	UPK3B	POU5F1B	RP11-362K14.5	CTB-176F20.3	BNIP1	SNUPN	TXNRD1	AC140481.8	THBS4	ADGRG5	FAM83A	PLEKHD1	RP11-42I10.1	MAP3K4	RP11-141B14.1	IZUMO1	RP11-367F23.1	DACT3	CRTC2	MYOZ2	ITGA5	RPA3	ZNF492	RP11-449H15.2	RP13-349O20.2	NUPR2	EIF4EBP3	AOC3	LTBP2	ADORA2B	DSC2	RP11-18I14.11	P2RX4	ADTRP	CYB561A3	PLD4	RANBP10	TGFB2-AS1	ALS2CR11	PLD2	DGCR14	TEPP	CTC-786C10.1	REM2	RP11-386I8.6	NUDT19	LTBR	LINC01248	IRF8	RP11-339B21.13	RP11-713N11.5	CD7	CTC-479C5.12	DNAH2	CALCR	AC083843.2	ZNF846	PARP14	RP11-452H21.4	DIAPH3	LINC01608	RP11-231C14.7	CTD-2147F2.2	ACKR3	RP5-1063M23.2	TYROBP	SMN2	RP11-343H19.1	RP11-583F2.2	ZNF234	RP11-531A24.3	CHAF1B	LINC01431	RP11-643G5.6	C1ORF186	RP11-665C16.5	RP11-944L7.4	MYLK-AS1	ATP10A	RP11-496D24.2	LINC01116	RP11-574F21.2	RP4-644L1.2	AMMECR1L	RP11-884K10.7	RP6-102O10.1	PCDH12	CEBPD	NR4A3	SLC25A21	CCDC77	FAM72A	RP11-106M3.2	RP4-738P15.1	RP11-538P18.2	RP11-687M24.8	HMCN2	A2M	MACC1	RP11-849F2.7	CACNG8	C3ORF20	CTC-508F8.1	ITGB2	SH3BP5L	SHANK1	TTC38	C6	KLHL31	LIX1L	RP5-984P4.6	RP11-707M3.3	NIPAL4	LRP5L	RP11-284J1.1	CORO1B	C9ORF50	PRH1	MIR7-3HG	LGR6	OLFM4	TNFRSF12A	RP11-394I13.2	AP000295.10	OXTR	EMB	RP11-452L6.1	AC092667.2	LL09NC01-139C3.1	HCRTR1	RP11-314N13.3	RP11-162A12.2	LANCL1-AS1	PEX7	RP1-10C16.1	CREB3L2	CHRNA3	FHL2	METRNL	FOXE3	CTD-3064H18.4	MARCH3	PTER	AC006942.4	ORAI3	SLC45A4	RASAL1	EFHC2	RP11-696D21.2	IGFLR1	HEMGN	IFI35	RP11-430H10.2	AC008079.10	CTD-2636A23.2	RP1-223E5.4	KIAA1549	ATF1	AC007285.6	SHROOM3	WFS1	RP3-508I15.21	RP11-466A19.1	RP11-307C12.11	SPTB	ZNF845	FAM110A	SPTBN5	AP001630.5	ADCYAP1	AC137932.5	FKBP15	PTGES	LINC01206	AP000704.5	KDELC1	RP11-93H24.3	VWA7	STON2	ZNF561	FAM181B	VEPH1	BACE2	RP11-816J6.3	AP000769.7	RAB8A	FAM198A	NINJ2	RP11-130F10.1	CALCB	MMP21	ALS2CR12	LINC01125	RP3-395M20.12	PCDHGA11	RP11-264B17.5	CTD-2540F13.2	FAM66A	ZNF354C	PABPC1L	RP11-787D18.1	OR8D4	RP11-260O18.1	CD58	CMBL	AJ006995.3	ZNF66	AC093590.1	RP11-283I3.2	CXORF57	TMEM257	UBE2A	MT1H	ACE2	DNAJC25-GNG10	ZC3H12A	MCM2	SLC13A4	RDH10	BEAN1	PRMT6	GNA15	AC016910.1	RP11-626G11.1	NAV2-AS2	RP11-148O21.6	RP11-196G11.2	LGSN	PAICS	NDP	RP11-348F1.2	RP11-344A16.2	AP001258.4	CCT5																																																																																																																																																																																																																																																																																																																																																																																																																																																																																																																																																																																																																																																																																																																																																																																																																													
MOUSE_NEURONS_TRANSCRIPTOMICS	ZHOU_2020_10	RANKED		ATP6V0C	THY1	RTN1	EGR1	RBM39	ACTB	ANKRD17	JUNB	ITM2B	SRRM2	R3HDM1	NDFIP1	ROCK2	ATP1B1	TSPAN7	CX3CL1	STRBP	UBB	DLG4	TMEM59L	HDAC5	SRSF7	CTXN1	HNRNPU	GAPDH	SHANK1	ARC	WNK1	HUWE1	HSPA8	CDC42BPA	ATP6V0B	MICAL2	GPM6A	HIVEP2	GRINA	NBEA	LSS	NDRG4	HERC1	SPRED1	CD81	BTG2	CACNA1A	SLC22A17	PENK	ACTG1	DYNLL1	PPIA	TRA2A	SYNJ2	PTGDS	PDE10A	CHGA	DNAJB4	ANKRD33B	LDLR	ARL6IP1	RAP2B	HSPA5	SRCIN1	MACF1	EMC10	CAMK2A	YPEL3	ITM2C	RTN4	TULP4	FAM171B	TET3	TMX4	GNG3	MICAL3	SYP	TSPAN13	KMT2A	CABP1	SHISA4	RHBDL1	DST	MAST3	APLP1	BEX2	TUSC3	EIF1	HDAC4	SERINC1	CMIP	BIRC6	MARK3	ALDOA	DGKH	BSG	CLU	PCSK1N	NDUFB9	TMEM30A	NSDHL	RBM25	PSME4	DCLK1	TUBB4A	OMG	BASP1	USP2	GDA	CALY	RSRP1	SIK2	SPRED2	JUN	WDR33	TRIO	SPTBN2	FUBP1	FAM53B	NPAS4	HSP90B1	ZRANB2	APP	IQGAP1	SYT11	TMEM191C	DGKZ	ANK3	CCDC88A	SMIM13	FAM193B	ARGLU1	TRIM9	GPR22	GFRA4	UBC	PSAP	RALYL	PHIP	GLS	SLC50A1	GLRB	CNOT1	HINT1	ATXN2	KLHDC1	ROGDI	FGFBP3	NTRK2	DUSP1	PDIA3	KCNB1	SGSM1	FRMD4A	PLD3	RABAC1	PEX13	PFKP	URGCP	MTCL1	TMEM151A	HNRNPH3	PI4KA	ATP6V1G2	ATP6AP2	USP34	GABRB3	DNMT3A	CALM1	UNC13A	ARHGEF7	SFSWAP	MKLN1	NUMBL	CSNK1G2	SCG5	EPB41L1	TMX2	NIN	CPE	HOOK3	RAB11FIP3	PSTK	BICDL1	SYT1	JUND	HNRNPL	NPDC1	DEGS1	TIGD2	PRNP	USP7	RASL11B	ETNK1	EMC4	LAMTOR4	CHGB	CD200	RPN1	EGR4	HNRNPR	GABRB1	VAMP2	CITED2	SQSTM1	USP9X	BCL11A	TECR	FRMD6	SERPINI1	SREBF2	LANCL1	DOT1L	SYNE1	MON2	CBFA2T3	CLSTN1	ZNF266	TUBB3	RTN4R	FNBP1L	RAPH1	MAFG	BAZ1B	BPTF	TMEM132A	KCNK9	ZSWIM8	RCN2	COX8A	ZC3H15	EPHA5	FOS	AACS	AAK1	TMEM59	AIFM3	APC	SPCS1	TUBB	TRAM1L1	MED13L	EML5	HINT3	CCDC6	TRRAP	NDUFS5	NAA15	CLIP1	NKTR	RFX7	RAB24	RSPO3	MAP6	RAB3A	CNTN1	RRAGA	IGSF9B	MSMO1	TMSB10	NDUFB4	ARHGEF12	SLC30A3	SYNGR3	YIPF4	RABGAP1L	TMBIM6	IMP3	ANK2	CYP46A1	GFOD1	ZNF436	EPHA6	GIT2	CST7	KDM6B	SARAF	RPRML	MED13	DTX3	USP24	CKMT1A	SLC7A4	COX5A	YAE1	TMEM158	EPB41	CHD9	GABRA1	HOMER1	TIMMDC1	SMG1	TTC9B	EMSY	TRMT6	COQ10B	SCN2A	CPNE9	MGRN1	MAP2K6	TECPR2	ROCK1	AGTPBP1	UGGT2	TAOK1	TUBB4B	PGAM1	HSPA4L	MGAT4C	TSPAN3	ABLIM1	DALRD3	RASA2	TNRC6B	TTBK1	TMEM147	TM2D1	PDE1A	DMXL2	PRDX2	TYROBP	UQCRFS1	CCK	CEP78	SSU72	MGAT2	TARDBP	RPL27	FJX1	ID2	TRIP12	SCN1A	TRAK1	PRRT2	TOR1AIP2	RNF11	RPS13	PAN3	BEX3	GPR75	TCTA	B4GAT1	VGF	WNK2	ZFHX2	SLC6A17	LRRK2	COP1	B3GALT2	PFN2	SQLE	UBR5	GPR135	INSIG1	DMXL1	MYO9A	PPIP5K1	ADAM10	PPFIA1	CACNA1B	TMEM50A	PGRMC1	LAPTM4A	PPM1E	CNTN4	TMED2	WSB2	RNF217	FAM193A	YWHAH	TVP23B	COX7B	JAGN1	VPS13A	ZSWIM3	SVOP	PLEC	NDUFA4	ARPP21	SLC39A6	ATXN1	LMO3	COLGALT1	TUBA1B	LMAN1	PLPPR4	IGSF8	TCF25	XPO6	NCEH1	MDN1	NAV2	CAMKV	IRF2	BLOC1S4	RNF157	GABRG2	SLITRK4	ZMYND8	SELENOT	TRANK1	UBE2D2	CAMLG	SYT5	KLHL24	INTS6	KCNK1	CELF5	ENPP5	ITSN2	GPM6B	GDI1	MARK2	NAP1L5	RPL6	DUS4L	MRPS12	ZCCHC18	ZNF148	SCG2	KCNA3	ATP6V0E2	NKAIN3	SDR39U1	MVD	MYH10	TXNRD1	TMEM130	R3HDM2	CHD5	NDUFB10	RPL29	CPEB4	KIAA0408	ZC3H6	HIGD2A	MLLT6	TNRC6C	TOB1	MYCBP2	PLEKHA6	SLC16A11	ENAH	LRP8	MAP1LC3A	STXBP5	SIRPG	SEM1	TMED4	CLOCK	CTSB	AHDC1	SRPK1	VSTM2B	MID1	SSR2	SNW1	UNC80	SKI	LY6H	PSMB5	ELAVL3	ACLY	JAKMIP2	TM9SF2	DMD	GDE1	SPTBN4	KMT2D	JMJD1C	MIF	SAFB2	ZNF22	CHSY3	HMGCS1	ATP6AP1	TRMT112	RYR2	SSTR4	PNISR	XKR6	DHPS	DMTN	KCNV1	CLASP1	ZFR2	STMN3	GADD45G	SELENOM	MAP1S	AHCYL1	CEP19	GGPS1	DVL1	NRG3	PER1	LDHB	YWHAG	AP3D1	PABPN1	SYT7	ARID3B	DICER1	ATP1A3	RPS2	KDM7A	PITPNM2	LDHA	CDH9	DNAJC21	EPRS1	ANKHD1	ATP2A2	CDS1	MEGF9	LSM12	C15ORF61	SELENOF	SPCS2	PDZRN4	SETD5	LAMP1	GSTP1	TMEM258	CSDE1	UTP14A	HACD3	APH1A	ZNF397	SRP9	MAP1A	EPHA3	CEP350	NSD3	POLR1D	DCAF7	SLC39A10	UBR4	RCHY1	LAPTM4B	YWHAZ	MPRIP	PLP1	THOC2	MRFAP1L2	NOVA2	USP48	BMP3	FYCO1	BRD1	KDM5B	MACROD2	CCNH	PHF24	RPL3	KIF21B	CTSS	CRTAC1	HERC2	STAT2	NEDD4L	GRAMD1B	ROBO3	EPM2A	PEA15	RAB15	SLC5A3	EEFSEC	EPC1	KDELR1	ADGRB3	COL4A1	TMEM208	LYST	AGO2	CHCHD10	ANAPC1	NUAK1	RPS7	EMC7	TAF8	OSBPL3	GAPVD1	MROH1	UBQLN2	RANBP2	RBM3	SC5D	TMEM60	PPM1A	MYO18A	CD47	COX5B	MIGA1	TMA7	DNER	IFT20	IQSEC2	PDK2	ANKRD52	TUB	TET2	DENND5B	SLC25A5	PNRC1	ANKS1B	RBM7	CREG2	PRDX4	VKORC1	ETV1	CYFIP2	HSP90AB1	ARL6IP5	UQCRQ	SCAF8	ZNF704	LRP11	SEC62	ACSS2	SNTB2	CEP83	CNIH1	IER2	PURA	KCTD17	MDH1	PFKFB3	NPY5R	TUBB2A	DYRK1A	SEC24A	ZNF329	RPL14	PDZD11	PACSIN1	RAB3GAP2	SAMD4B	PRDX5	RPS26	RTN3	OAZ1	TRMT10C	OTUD1	CTSF	NDN	SBNO1	TPRG1L	RAB40B	CCAR1	CIART	PDIA6	RNF167	TSC1	RAB6B	IDI1	HERPUD1	MRPS14	BTBD10	WDR6	RPH3A	IMMP1L	FTH1	OGT	ARRB1	RPL35	XBP1	HIVEP1	FLRT3	PLPP6	NDRG3	TPI1	CEP170	SYT4	C1QTNF4	CANX	PCDHA9	RPL28	BANP	VTI1B	ACTL6A	UBR3	CADM2	C1QC	GRIK5	BCAP31	DDX17	SFT2D3	NOP10	GUCY1B1	NSD2	AEBP2	KIAA2013	ANKRD49	JKAMP	UBALD2	EDF1	PCDHGB4	AGO1	MIB1	BTBD7	HMGXB3	GPR155	SEL1L3	PDE2A	LRPAP1	PPP1R2	SPIRE1	PKN1	HDAC7	CSPP1	PHF14	HMGN3	ARL6	EMC6	PPP6R1	SMAP1	ATXN7L3	CHCHD2	PLK2	ABL2	TMEM14A	TMED9	TRPC4AP	CST3	PPARGC1B	CYCS	FLRT1	MARF1	ASH1L	GABRA2	NAP1L3	YBX3	KRTCAP2	KCNQ2	LRRN1	ABHD16A	CNOT9	SCAMP5	FMNL1	PLEKHJ1	ACOT13	SIRT3	MAP4K4	HAX1	MYNN	VDAC1	IPO8	SETBP1	DDOST	RMDN1	NUP58	CAMKK1	SPTBN1	GPR88	CAMKK2	TM2D2	CAP2	EXOC5	ALG2	TMEM179	XRN1	BRINP2	SF3B6	HTT	C3ORF38	AHCYL2	CDIPT	HECW2	RFX1	NPPC	NPLOC4	CSF2RA	ITPR1	SMAD3	ARPC1A	MED14	MFAP1	PLEKHA5	RIPK2	EXT1	SFR1	JAKMIP1	ATP1B2	NRN1	NENF	RPS6	ITFG1	RPS16	GNAI1	GDPD1	MARK1	MEX3B	VSTM5	SELENOS	BEX4	HMGCR	PKD1	PEG3	NRXN2	MRPL41	DHX40	FGFR1OP2	LUC7L2	BTRC	TAC1	USP15	ADAM23	CACNA1E	SSBP1	TNIK	KCNQ3	SIK3	SFXN3	CCDC184	RPS8	MANF	B3GNT2	POP5	NCAM1	ARID1B	SLC8A2	RASL10A	TAGLN3	TMEM91	PLPPR3	EPHA10	BICD1	RP9	MBTD1	ASAP2	TMEM86A	PCLO	LYRM2	LAMC1	LYSMD2	CLASP2	PCYOX1	EP400	C18ORF32	C1QL3	ZMYND11	ZNF414	COX4I1	NPY	BABAM2	GNAS	SNAPIN	FBXW2	VPS13D	CNTN5	MINK1	NUP37	CKB	PDHB	DRP2	RNF7	NISCH	STARD4	USP46	BUD13	SV2B	UBE2S	RPL13	BIRC2	ST13	SAMD3	PGBD5	HINFP	ELOVL4	ARID4B	MAP3K13	SPCS3	SEC14L1	LRIG2	BAZ2A	NCOA2	GABARAP	ZNF226	COMMD3	HIPK1	RAPGEF4	RSPH9	NEMF	ZFAND1	USP33	FASTKD1	METTL26	TMEM216	NGRN	BRSK2	NDUFA10	STK40	MCHR1	AGAP3	RPLP2	SHC3	SMPD1	PREX1	KCNQ5	MDH2	FBXL6	TEX264	LRBA	CSNK2A2	DHRS7	CAPN11	RIMS3	VSNL1	GSE1	ATXN7L3B	ARF4	CHD1	B3GALNT1	SERPINE2	C4ORF3	ATG12	ABHD14A	CERS4	FABP3	EXOC6B	NRSN1	HOOK1	TMEM184C	GLG1	PRCP	HECTD4	CLPP	CYB561	STAT3	MEF2A	NPTN	OSTC	ARFGEF1	PSMD5	LRRC24	RFNG	ARF5	SSNA1	SNRPB	SBNO2	SPON1	NME4	TMEM132D	UBE3C	NDUFC2	SMPD4	ARHGAP23	SIGMAR1	REPS1	CHRM1	ANXA7	MFSD4A	TMBIM4	SYNJ1	NPRL3	HTR1F	FUT9	DLGAP4	PCDH8	C6ORF62	KIF1B	KIF5A	RHOB	TREM2	FOXK1	C8ORF82	ATXN7	ARL4A	MAT2B	ANKRD27	SNX30	ODF2	PIP5K1A	SPPL3	RICTOR	MAGEH1	ADCY1	LIMD2	PPP1R12B	YIPF3	RABGGTB	PSMB2	AHR	TRPC1	RC3H2	C5ORF34	CNR1	FN3KRP	TIMM21	EMC3	ABR	ANKRD34A	ABHD18	CNBP	GABARAPL1	PKN2	PDS5A	COG2	GMPR2	AGPAT4	DNAJC6	CIRBP	BRAF	BCL10	ALKBH7	COX6A1	REEP5	EIF4G1	ETFA	RPRM	DPM1	HCFC1R1	MAD2L2	NSD1	RNF20	MAPK4	AGRN	SPRN	PRR7	RPL24	CHCHD4	NDUFAF3	GRB10	FTL	DPF1	RDH14	PCSK2	DNAJC3	C1QB	SPARCL1	SOS1	ARHGEF2	STRN3	P4HTM	BNIP3L	TAF1L	FEM1A	DCUN1D5	UQCR10	C7ORF25	WIPF2	ACACA	ARID1A	IRF2BPL	DBP	UBXN2B	FLNA	ARHGAP26	MRPL52	STX1B	ARAF	SLC35F1	EIF1B	FCHO2	RER1	STUB1	FBRS	ARL15	RPL22L1	KMT2B	JPT1	PRPF8	STX1A	ZEB2	LRRTM3	IQSEC3	MLLT11	LRRN3	BBIP1	NEFL	RASSF1	PTN	NFKB1	NUDT17	MAT2A	AUP1	TACC1	POU5F2	ACTR6	OSBP2	STX4	SELENOK	SURF4	KLHL3	SFT2D1	ATP6V1G1	UBA52	POU6F1	NDUFA6	CSTF3	GPHN	RPL19	ATP6V1D	DYNC1H1	MOAP1	MYL12B	GFAP	THUMPD1	PLPP7	HOMEZ	BTAF1	APLP2	RAB26	HSD17B7	NAXD	AGFG1	PHF3	SMIM10L1	TMEM185B	AHI1	ACVR2A	TRA2B	CHCHD7	TMEM9	FBXL18	DAAM1	PIK3CA	COL19A1	DNAJC13	SLC35B3	APH1B	AGAP1	SH3PXD2B	VARS2	C1QA	LAMTOR5	STOX2	ASXL2	CCDC136	DNAJC25	SERP2	NGEF	ILF3	PCDHGC4	TAF11L12	PPP2R5A	CCDC107	SPINK9	ELOB	GABBR1	MTUS2	ZC3H12C	ADIPOR1	SRRM3	CDKN2AIP	PAK3	TCF4	OSBPL9	SPINT2	RBFOX3	MRM3	EXOSC3	DNAJC24	RPL15	ARHGAP21	ITGB8	NAT14	BTF3L4	CAMK2B	KMT2C	RPL11	CYLD	MLF2	JAG2	DOCK7	MTMR12	UQCRB	SMG7	GORASP2	MAP3K3	RIF1	PCDHGB5	MRPS34	LETMD1	DCAF12L2	WDR83OS	ATP6V1F	PCNX1	ST3GAL5	ZZEF1	GEMIN2	HCN1	PTPRD	SH3BGRL3	SSH2	NDUFB11	ASB3	RHOA	ZNF212	PAXBP1	PSENEN	REV1	GRIA4	EHMT2	RAB39B	PREX2	UFC1	TAB2	PRRC2B	RAB11A	SUMO4	ZMYM3	ARHGAP17	CACNA2D1	GABPB2	CLIP2	KLF13	TMEM9B	NAPEPLD	C11ORF96	PLK5	CEP170B	CRY2	NOL4L	LSM3	PPP2R2B	HIGD1A	SIAH2	NFU1	NT5DC1	PPP1R1A	LETM2	NME2	ZMIZ1	LYSMD3	TRAPPC8	NPTXR	FKBP3	EIF4G3	LRRTM1	GPR162	GADD45B	ST8SIA3	GNPDA2	DDHD1	NOL10	RPS27A	PDCD4	FRA10AC1	PANK2	JMJD8	NAA38	TMEM203	GOT2	POMGNT2	RCC2	CHAC2	CDK13	SCARB2	TNFRSF25	HSBP1	DTD1	ARSB	SMARCC2	LRP6	COA6	CBY1	UNC50	DOCK3	MAP3K7	PFDN6	POM121	ATP11A	TOPORS	NABP2	ZGPAT	LARP1	SLC12A9	MAF1	PIKFYVE	UBE2V2	GNG2	TRHR	PRKDC	DNAJC19	DZIP1	XPO7	ZNRF3	FAM174A	NME3	IMMP2L	NR2F2	MCF2L	ASCL1	GPI	ZMYM4	RAB3C	NSG2	SAYSD1	DNAJB9	SLC17A5	LACTB	PORCN	SF3B5	HSP90AA1	NDUFS3	MRPL50	STX17	HS2ST1	CELSR3	RALGAPA1	KCNH3	BTBD17	STXBP6	PCBP1	PHF12	NCSTN	CLP1	CSNK1G1	MBP	PJA1	MRPS21	C1QBP	C2CD2L	CSMD2	RIOX1	ZNF609	TRAPPC2L	PICALM	SMIM12	MPHOSPH9	YEATS4	ZC3H18	SFXN5	MARCKSL1	ABHD11	DPYD	SYNGR1	WASHC2A	NFX1	TMEM101	LUZP2	ELMOD1	YIF1B	ZNF106	SAFB	C8ORF33	AUTS2	RPL8	SAR1B	ZNF213	TXNDC17	AVPI1	MSI2	LURAP1L	EPC2	GAL3ST3	SHISA5	RPL7A	JTB	SERTAD1	RGS7BP	GRIP2	NOP9	BFAR	NFASC	SEC16A	GPKOW	SERTAD2	MGA	VMAC	ARHGAP35	LIN7A	RFXAP	STK10	TERF2IP	ANAPC11	IFT122	SORBS2	RING1	ZNF365	RMND5A	LAMTOR2	ZNF804A	SNRPD3	C2ORF42	C11ORF87	AFF4	USP37	NEDD4	ACAP2	FOXK2	MICU2	CACNA1G	RBM42	TRPM7	GAA	CFL1	NAA25	TAF13	PKIB	MAGI3	CDK14	SNCB	EFNB2	MRPL20	HERPUD2	GSPT1	ADNP	ZNF260	SDF2	SMIM20	GALNT16	CCNI	DARS1	TFPT	SCAPER	SLC2A8	SSR4	TCEAL3	NKAIN2	ATL2	TM7SF3	KIFAP3	HACD2	HS3ST1	LY86	RNF208	COA3	NRXN1	FBXO11	DCK	DDX46	PITPNM1	CCDC85B	BMPR2	PKIG	COQ5	SMIM26	WWC1	TM2D3	TRAPPC4	SLC35A1	FAM163B	HCFC2	HAP1	SLC15A2	PTRH2	CSNK1A1	KRT10	SYNJ2BP	SESN1	LGI1	RPA3	NSG1	CCDC90B	RALA	PTPRJ	MPP3	PRELID1	PHF7	XPR1	S1PR5	CAMK1G	C1ORF35	PRPF39	NFIX	LGMN	PLXDC2	DGAT2	NDUFAF1	ITSN1	SERINC3	FBXL4	LARP4	WLS	DOCK9	HDDC3	FAU	PTGES3	TP53INP2	CD34	CAMK1	RNF38	MAPRE2	LCORL	CISD1	TRMT13	MMS19	PLCG1	KLHL33	KCTD5	NANOS1	NCOA3	CARS1	CHFR	FNDC4	MRPS26	ASTN1	MAPK8IP3	DIP2A	BORCS5	FOXP1	CRYM	TRAPPC10	NAA40	SRPRA	PPFIA4	GARNL3	CFAP20	KLHDC10	CTSA	PMVK	TCEAL9	PCNA	CAAP1	TRMT1	FBXO27	MYH9	DSEL	RNF168	FAM131B	PPP1R12A	TMED7	BCDIN3D	C19ORF25	TRAF3	IQCC	ZNRF2	GPR21	TOMM22	NUP42	SRRT	GPAA1	UBAC2	COX7A2	MPEG1	TNPO3	DCAF6	UBAP2L	MTTP	URI1	PPP1R11	DNAJB1	KIAA1671	PLCL2	REEP2	CFL2	MRPL27	CNNM1	INSIG2	ERGIC3	LRP1B	DAGLB	BORCS8	VAPA	RPS6KB2	SIPA1L1	GNAI2	SMIM18	YIPF5	SMIM19	TIMM13	RPS6KL1	SRP14	FAM136A	FMN2	ZNF407	TNPO2	CCPG1	ENDOD1	EPS15	UBE3A	CTTNBP2NL	TRIM32	TAF9	RTL8C	SYNGAP1	GABRA4	SNPH	CYC1	ZER1	COQ2	MARCKS	RNF130	ACAT2	EIF5A	MFGE8	LENG9	WTAP	CHD2	TIMM8B	SLC33A1	QSOX2	KIF2A	METTL23	TRAFD1	CLEC16A	IL34	HSCB	ZNF446	ADPRH	RNF114	LPIN2	TXNDC15	DHCR24	PMM1	PTPRR	RPP21	SH3GL1	FBXO28	NDUFB3	CASKIN1	NECAP2	BHLHE22	SLC3A2	MRPL38	RABIF	PPP2R2C	RPS21	TMEM39A	GLT8D1	PPM1H	HNRNPA2B1	CDC42BPB	CITED4	ATG9A	UBE4A	SARS2	HAGH	CNTN6	LTN1	PRPF4B	STIM1	PSMC6	TMEM109	SEL1L	NAP1L2	TMEM47	SH3BGRL2	KIF1A	MAP3K12	PAPOLA	MRPL40	RPL36	STX18	KDM2A	PDLIM7	IPCEF1	TCAIM	ZNF121	SATB2	ADSS2	PXK	NAA20	TTC13	SLC31A2	C2ORF69	SNAP25	IGFBP3	MAN2B2	POLR2A	C12ORF43	MLXIP	MTERF1	TNRC6A	SNCA	FKBP1A	GPATCH8	RANBP9	ZNF770	SUPV3L1	PDCD2	ZCCHC2	GRSF1	MORC2	PTGES2	STARD3NL	KAT6B	LARP4B	MTO1	EML6	TFB2M	DGKI	ISCA2	GRIN2B	IPO11	BICRAL	COX6C	C2ORF80	DLAT	GAS7	SPTSSA	MYO9B	CC2D1B	FKBP4	EFR3B	RBM26	DCAKD	SCAMP4	CSE1L	STX7	CACNG2	MLLT10	USP28	RNF213	PLPP3	ZC3H7A	VPS8	MRPS31	FAIM2	MRPL35	PRSS12	APEX1	GINM1	TACO1	TSPOAP1	WAPL	CLCN3	AP2B1	HAGHL	ADGRL1	ZDHHC4	JMY	SUGP2	CD302	DDB2	RNF145	UBAP2	AGAP2	UBP1	LSM2	SSB	FAM227A	RPS18	GPR25	TCTN3	KIRREL3	LRRC14	TMED1	EPDR1	ITM2A	FADS2	MRPL13	TMEM200C	EDC3	PAXX	ANKRD37	MBOAT7	MTIF2	RNF113A	TMEM43	NOCT	KDM3B	RPS28	TRPM4	CTTNBP2	TECPR1	MEI1	SGCB	TMEFF2	SERP1	PDK1	LARS2	CORO6	OPRK1	SYNPR	DCN	LSAMP	PID1	CUX2	ADAM33	CDH13	KCNK2	RGS4	NDST4	NAV1	RXFP1	ANO3	NR4A2	LYPD1	RPS6KA2	CUX1	SULF1	NPTX2	BRINP3	RORA	CHRD	PTPRO	FRAS1	NSUN7	SLC7A14	PCYT2	WFS1	CLSTN2	MAST4	NTNG1	HTR2C	CRMP1	NTRK3	SPOCK3	ICE1	NEUROD6	MAN2A2	CALB1	TMEM44	EDIL3	FAM3C	EGR3	FDPS	TOP2B	TANGO2	NECAB1	DIRAS2	TIMP2	FAT3	USP47	UBE2K	SHISA9	CDH7	VWA5B2	NEGR1	PLEKHG5	PPP4R3A	FBXO41	NSMAF	CCSER2	FSTL5	RBBP6	PITPNM3	PCMT1	TPM3	HNRNPLL	SMC5	TRIP11	CLCN4	PNPLA6	GPR89A	ELMO2	PER3	SCN2B	CYB5A	TOX3	FAM219A	PARM1	CBL	NF1	TP53BP1	INO80	SSBP3	STAG1	VPS37A	ASH2L	SPACA6	LMAN2L	PCDH17	NOP56	LAGE3	SPATA7	KCNF1	CSMD3	VPS13C	FRY	SRRM4	BCAP29	LRRC57	NDUFS7	SV2A	RASGEF1B	VMP1	AFTPH	DISP2	MTF2	TSPYL4	TMEM163	CLTA	TSN	CNIH2	ABI3BP	ZMIZ2	CSPG5	LPCAT4	KCTD4	COL4A2	ZNF277	THRA	KCTD1	ZNF664	SLAIN1	SGK3	IGSF21	NICN1	NTM	CLDND1	PCDH15	FRYL	FNBP1	QRFPR	LINGO2	ZNF532	SERPINB6	ERP44	COPS5	STX6	FLRT2	NAP1L1	PLPPR5	CCNG1	PRKG1	RIT2	NWD2	ARHGDIG	CNRIP1	FAM168A	DYNC1I1	FBXO8	ARIH2	RABL2B	RESP18	LSM8	SYT17	ATRX	RUFY1	DFFB	SGTB	TRIM33	AMER2	SGK1	CORO1B	SHARPIN	RALGPS2	CCKBR	SNX18	SPEN	TTC21B	DENND5A	ACSL1	PRPF40B	ODF2L	SLC25A4	CRTC1	ISLR2	SLITRK1	CDK10	SHD	DHX36	SLC2A13	LY6E	MBD5	ACTN4	TFG	RPS10	PHACTR2	ATG16L1	RPGRIP1L	CASK	MFAP3L	VASH1	C2ORF88	TMEM165	AP3S1	NDUFA11	GNS	ZNF410	C6ORF136	TMEM35A	AFF2	STK32C	NUDCD3	NICOL1	KCNAB2	MOB4	ZCCHC14	ADGRA1	ETV5	POLB	C5ORF22	BRD10	TMCC1	ZDBF2	PRDM15	PLCXD3	MAP7	GOLGA4	HS3ST4	CDC37L1	FBXO33	KIAA0232	AMFR	TNRC18	ACAD10	MED12L	SRC	TIMM23B	SELENOW	SLC4A3	DGKB	THEM6	CLIP3	WASL	MTPN	GALNT13	SLC30A5	CEBPG	PRRT3	PTPRK	MRPL2	POU2F1	PI4KB	SLC38A1	LEPROTL1	CYP51A1	NHSL2	CBR1	GABRD	ZFAND5	ABCA3	SNX3	ASAP1	RLIM	SH2D5	BMP1	HPCA	DGKQ	SSTR2	RPN2	RIC3	GLRA3	BDP1	SOX11	PIGX	UBN2	SNAP91	WDR48	TRAPPC6B	PSMA1	CLTB	CREB1	ULK2	AARSD1	PGAM5	DERL1	ACTR3C	DAG1	BRWD3	CDC42EP3	TBC1D1	AGO3	GSDME	DCTN5	VPS41	PTCH1	DAPK3	NKAP	STMN4	SEC13	GNPTG	CYS1	ALMS1	DHX30	OLFM3	ME3	SAMD10	TARBP2	RNF14	EPB41L3	ATRIP	COX6B1	PFKL	RABEP1	SOBP	PSMD9	TSPAN33	CCDC148	MRPS24	MDM4	LIMK1	TFE3	EI24	HACE1	RPS11	GABARAPL2	ESF1	CAMTA2	ACAP3	SLC9A6	NCAPD3	SYT10	H3-3B	BIVM	OXSR1	GLCE	FNBP4	FMR1	PCNT	PNPLA8	RTCA	RPS5	IL1RAPL1	FAM220A	PAIP2	TSSC4	BIN1	C22ORF23	KCNA4	UBE2B	AIG1	LMBRD1	FAM3A	MAP7D1	MARK4	MRI1	HRAS	SCUBE1	PARP1	SPEG	ECHDC2	PPP3CC	DPH5	SRSF1	PEX1	ATP2C1	USP16	FAM120B	TMEM128	ICAM5	VAMP1	UBE2E3	SMARCD1	TMEM64	FASTK	PIK3C2A	USP14	ELAVL4	GIGYF2	COCH	KANSL1	DNAJC10	PFN1	YWHAE	AK5	ERAL1	ZNF280D	CBX1	COPG2	SLTM	MED20	RCE1	TNK2	LRRC4C	NR2F1	DPM2	NUP160	KMT2E	GLUL	NDUFAF4	SETD2	THRAP3	ZSCAN26	ILDR2	CARMIL2	RPL34	DVL2	CAMSAP2	MAX	TMEM178B	PIGC	RAB11FIP2	EIF4ENIF1	DHDDS	SUPT20H	FAM171A2	ARL16	NPSR1	RREB1	ADAMTSL1	ZNF462	RAPGEF2	GMCL1	GIGYF1	COL25A1	SYMPK	DNAJB12	IFT172	LIN7B	RETREG2	U2AF1L4	PLK3	LHFPL3	GMPS	NEXMIF	PTCHD4	CASD1	ATG2B	CTNNB1	RBFOX1	NDUFA3	MAL	SMG6	TMEM33	TNIP2	SESTD1	GALNT2	VDAC2	THSD7B	FBXL2	SLC35F4	PSMD7	ENC1	DENND4A	BDH1	TSPYL1	SLC35B1	NPTX1	SGMS1	CCDC191	CA2	RPTOR	ATOH7	DUSP18	JOSD2	RNPEP	APMAP	BPHL	WDFY3	ORC5	NDUFAF5	NET1	VEZT	MGST3	BRD3	ELOVL6	PTK2	ADGRL2	SHKBP1	TMEM145	GHITM	PCM1	PODXL2	IST1	FUOM	CCNL1	DAB2IP	DUSP8	ADCY2	MTMR4	TMEM63C	HPS4	ZNF513	VPS50	RNF144B	ARHGEF9	LDB2	OSBPL2	RPS3A	DGKD	UBE2J1	NDUFS4	TFRC	ENO1	FUT8	NDUFB8	ERLIN1	MICU1	AP2M1	RSL1D1	APRT	RNASEH2A	BUB3	CPSF7	CD46	BICD2	INPP4B	ORMDL3	TMEM131	RPS6KB1	FAF1	NXPE3	TSPYL5	INA	NIPAL3	TMEM108	CBX7	VPS28	TRIM2	ECSIT	LAS1L	STRADA	CWC15	MTX2	CACNA1D	DGUOK	GAN	ABCA7	GPT2	DLG1	NEBL	MFSD5	NME5	AKT2	PRAF2	PCDH1	UBE2D1	CACNB4	SEMA3E	CTPS2	ATP2B4	SLC25A17	ZDHHC6	CIC	UBR2	PPP2R2D	B3GALT1	CRIP2	ACBD4	REEP1	UFL1	CDK9	ARAP2	MED15	SNX7	FXYD7	TRAF6	TAF6	CCZ1	TMED5	PIGP	SETD4	MYADM	OS9	DPH3	DLGAP3	TMEM256	CS	SEC11C	TEX261	BRSK1	SNU13	NDUFV1	GPR12	SCAI	RIMBP2	DIP2B	TGS1	FBXL17	DOLK	FRMPD4	COPS6	TXLNA	ANO6	PTK2B	PYCR2	TMED8	ARFGEF3	FBXL19	TOB2	VPS72	ARHGAP39	LAMC2	ZYX	LUZP1	TANK	DPY19L3	SCAMP3	DUSP6	BABAM1	E2F3	UPF2	TOMM20	NUDT19	SLC17A7	ATXN10	AGFG2	CNOT10	SMURF2	TMEM205	FAM135B	CLNS1A	SNRPD1	RCOR2	PPP2R1A	PHAX	DBNL	DCTN3	RNF111	FARS2	RYK	EPHB3	ALG6	HDGFL2	SAP18	TPM1	UQCRH	KCTD3	KITLG	UQCR11	HELQ	ATP1A2	ARFGEF2	EPS15L1	OLA1	ALG10	LSM1	HNRNPUL1	SNRPG	C1ORF50	CNTN2	RDH11	DMTF1	RPS15A	EEF2	PHF21B	SPRED3	ATP8B2	IPO9	ANKRD13C	RAB2A	DDX39B	SETD3	CIT	ATAD3A	BHLHE41	SOCS7	RPS3	PPP4R1	TEX10	ESD	ZZZ3	PSMC5	SFXN4	IFNAR2	CCDC47	USP6	PIK3IP1	ABCG1	HSPA13	RIPOR2	SNX15	CHMP3	GRIPAP1	RNF5	OCIAD1	RNF6	SDHA	CCNC	C6ORF89	HSPH1	VPS37B	TMEM19	MTHFD1L	PPP6R3	GPR26	PLEKHA1	STXBP5L	FMC1	ZNF697	LRRC8C	PDRG1	DNAJB5	PJA2	DCAF11	C3ORF70	C5ORF15	MKX	THAP2	KANSL3	RB1	MAP3K9	CAPRIN1	PTPRZ1	NPRL2	PCDHGC5	EFR3A	CYP4X1	OXLD1	KHDRBS3	RASA1	CPOX	MESD	PPP2R5B	PDP1	SORBS1	CCP110	HDDC2	JMJD6	LZTS3	PAPSS1	CA10	TANC2	TFR2	MIEF1	PRKAA2	SLC7A5	CDK12	CLPTM1	PPIP5K2	RHOBTB1	NCDN	PPWD1	PARD6A	ZMYM2	ANKIB1	HPS5	GNL3	TSHZ2	TBK1	VTA1	NCOA1	PHF8	HSPBAP1	CNPY2	CCDC3	SST	MOK	CRBN	TAF6L	EBPL	COMMD2	EID2B	FAM120A	HCFC1	PIP5K1C	ARMC10	MRPL43	MED21	RALGAPA2	SEC31A	MAP2K4	NXT1	CLVS2	RRP1	ARID5B	ATF4	GALNT9	RIC1	NOLC1	DYNLT1	GABBR2	TSTD2	CNOT3	IGFBP4	PPT1	RAB11FIP4	CREB3	SSTR1	CACNA1C	BCR	PCDHAC2	ECE1	POLR2E	PPP2R5C	PEX6	SIRT5	SNX22	ADPGK	SLC35A5	ZNF652	NCAM2	LRRC4	ADAMTS10	IAH1	CNTN3	MTCH1	YARS2	STT3B	TWF2	FSTL4	HIF1A	ZNF142	AKAP9	OLFM1	NDUFA12	COX11	INPP5F	ARL5A	CEP162	DCTN6	PRICKLE2	AP3M2	SIRT7	ATAD1	TMED3	MAST1	AQP11	CCT7	SDK2	EML2	CHD8	MRNIP	UBE3B	TMEM80	TMEM200A	C1ORF122	PAQR7	CCDC88C	RAB6A	MCPH1	PDGFB	ANXA6	NAE1	TYK2	ALKBH8	GET4	ALS2	TRUB2	DNAJC30	NSF	FAM76A	COX16	PCDH11Y	STMN1	SLCO3A1	PUF60	POGZ	SCMH1	SERBP1	TRAPPC1	SLC25A11	MTFP1	IDS	SNTA1	C1QTNF12	NUDT16	SNRPA	PARD3	KLHL23	PSMB4	PDXP	ZNF827	CUL3	FXYD6	ARL14EP	SUPT4H1	TENM4	SETX	SEZ6	CADM1	MEF2D	MBNL1	C1ORF52	DACH1	EXOC1	ZFP91	CPNE4	RPL26	ANKS3	AK3	UBXN7	PCDHGA6	L3MBTL1	PDE4DIP	TKT	MTMR6	TMX1	CNBD2	COL12A1	CAMK4	ZNF146	TRNAU1AP	FOXO1	CTCF	TRAPPC14	U2AF1	COX7C	TMEM199	USP10	USP40	HGSNAT	RNF138	SEC22A	RNF103	ARF3	DPP6	CCDC12	TNR	SGSM2	SDC2	RETREG3	HDGFL3	LRRC58	TLK2	SRA1	HIVEP3	TMEM201	ASPH	PPP3R1	ATRAID	PDZRN3	RAMP1	ANKRA2	RAB33A	METTL25	USPL1	FBXL15	NDUFA5	C1ORF53	INO80D	SCAND1	PRR36	CAMTA1	KRBA1	STXBP2	VLDLR	UTP3	GPR63	TADA2A	KIFC2	PIANP	POLE4	WDR4	SS18L2	GPR107	PGP	PIGQ	ARHGEF11	GAS2L1	PRADC1	ARHGAP6	MT-CYB	VSTM2A	SNAPC5	TMX3	DCAF13	BORCS7	RBMS1	PLS3	AP1G1	BRD8	MAP3K4	VCPIP1	NDUFAF7	EEA1	SCLT1	CHERP	SETDB1	KCNMA1	ABHD8	BAG4	B3GAT2	PRDX6	TMCO1	SEMA4D	PCGF6	GPX4	GNPDA1	GNB5	OSCP1	SIRT2	TAOK2	MAN1A2	AP5Z1	TMEM214	TSHZ3	SNX10	SMAP2	DCUN1D1	CARMIL3	KIAA1549	SF3B3	ZFYVE26	VCPKMT	DNM1L	UBE2O	SLC35F3	PTPRT	NTMT1	SENP3	DCTN4	RHBDD2	IRAK1	RPS4X	MON1A	NLGN2	SUB1	MRPS6	SNAP47	GPRASP1	PMEPA1	ZNF830	CORO2B	FPGT	STAG2	SORCS2	NFAT5	GCNT2	GLUD1	LLGL1	TM7SF2	RBM11	CSNK2A1	LINGO1	SMIM8	GRAMD4	NRG2	GOLGA7	ABHD12	UBL5	ADCY6	PLPPR2	SAE1	MLLT3	WRNIP1	ANKRD28	MPC1	FBXO38	FLOT1	PCDH10	AP2A2	SBF1	ST6GAL2	SBDS	TUBG2	GAK	EEF1B2	SLMAP	MED31	NSUN6	ZNF233	TMEM115	TMEM121B	CYFIP1	NUP153	PIM3	MRPL23	MRPL4	FASN	NDUFA13	CEP290	SHTN1	ATL3	DIAPH2	B3GALNT2	DHODH	TLN2	TBCEL	EDEM2	PHF20	CNOT6L	DUSP12	MAPK11	NELFE	GAS2	ROBO2	ATXN2L	TMEM41B	CDC73	SPATS2L	TMEM127	MUS81	CCDC28A	PIGG	PAFAH1B1	FURIN	LEPROT	SYTL2	ACVR1	CYP2U1	LRTM2	IFNGR2	SLC25A12	S100PBP	TUBA1A	RCOR1	MCRS1	ATF6	CRTC2	ATP8A1	PTCHD1	SLF2	ZBTB47	ZNF236	SENP5	NR2C2AP	ENY2	TMEM97	EPHX1	EMG1	ADAMTS2	DIP2C	KDELR2	SUPT5H	ERP29	DSTN	TOR3A	ZBTB37	SS18	SLC25A14	AKTIP	UBE2F	ASCC3	LRFN1	TWSG1	AGBL3	TMEM18	SMAD4	ALOXE3	C11ORF98	PLPP1	WDR41	RAB3GAP1	SLC38A3	OPA1	GLT1D1	HNRNPD	MED7	GPR85	PICK1	DUSP19	SUPT6H	MRPS11	TPP2	PCGF1	PRKAB2	CIZ1	CDIP1	ARHGEF1	KBTBD4	GTF2H5	C12ORF57	CETN3	RNF150	TIPRL	SCCPDH	ERLEC1	UNKL	FNDC10	IL1RAP	TPGS2	SCN8A	RPL18	C5ORF24	PER2	ZNF286A	YWHAQ	LRP1	KHDRBS1	BRCA2	DCUN1D3	B4GALNT4	GTF2H1	MAGI2	CARMIL1	ADRM1	C8ORF76	HECTD2	FAM149B1	TMEM248	CDK5RAP3	RHBDD3	SDHB	FAM98A	NFIC	KCNIP2	USP11	GPR137B	ABCF1	PPFIA2	PTTG1	FDFT1	CHURC1	ZC3H12B	EEF1A2	CDH18	ST6GALNAC5	RPS29	NRIP1	GMDS	ARPC2	RWDD1	ISYNA1	NDUFB2	OGFOD2	KIF13B	ANKS1A	KCNT2	ACTR5	PET100	FGF13	MPC2	ZIK1	HES6	FNIP2	C2CD5	DDHD2	CRIPT	RCOR3	LBR	TMEM126A	GMEB1	KCNC4	VPS4A	BCLAF1	PLPBP	TMEM50B	CCDC34	TATDN1	RFC5	POLR3F	EIF2AK4	SMIM7	OPCML	CARNMT1	PHC3	DHRS1	MRPS33	MAPKBP1	LNX1	UBIAD1	C8ORF34	NDST2	USO1	RASGRP1	OGFRL1	LGALSL	CBX6	RELN	SMG9	COG6	MICU3	SLC4A4	CLCC1	SNF8	CTNS	CPNE5	GABRA5	PARL	LYSMD4	ULK4	CNTNAP1	CDC25B	CAMK2G	DDX6	EPN2	LDB1	TRIM11	SOX5	CPLX2	SBF2	ORC4	GRK6	DRD1	ZNF639	CDK11A	OTUD3	PLEKHA7	PLXND1	EXPH5	SORCS3	OTUD6B	TUBA4A	DYNC1I2	EIPR1	CTR9	PIGB	PDIA4	MCU	SERGEF	MYO5A	METAP1	TRAPPC11	GFRA1	ARMC9	SLBP	RNF31	ZFP57	AGPS	TCEA1	MAP9	PGAP2	REX1BD	SRM	RPS23	NPY1R	ZBTB18	PRKCA	DLD	DAZAP2	SRGAP2	NUMA1	USP12	TMEM255A	DCAF17	CACFD1	CCDC112	ADCK5	ABHD14B	STXBP1	PRRC2A	ZNF85	CDH12	GNL2	EFNA5	AURKAIP1	SLC25A37	TYRO3	ZNF638	PCDH19	CALD1	SLC25A3	SGCZ	SEPSECS	PSRC1	DDX5	CHN1	ZNF688	KLHL11	PRKCE	GRB14	PPP1R10	CD164	HIPK3	TERF1	FUT11	DHX9	C9ORF85	SERINC5	RPS6KA3	ETV6	MOV10	HCN2	TOGARAM1	MAPK6	SYN1	MLIP	PRDX1	TBL1Y	AAR2	IL18BP	INAFM1	EIF5B	MANEA	DGKE	SNX21	OGG1	REEP3	GYG1	SNX17	CC2D2A	MIB2	ZKSCAN4	DPM3	CCS	RNF166	ADPRM	LAMTOR3	ANKRD24	TBC1D31	BAX	SLC4A10	CAMK2N1	NCL	SLC25A32	LARP1B	MAGEE1	CNOT8	DRAM2	NRCAM	GADD45GIP1	RGL2	ERCC6	SSBP4	KLHDC9	OTUD7A	STK4	ABHD13	VPS54	ABRAXAS1	DACT2	CLUH	CEP70	TSPYL2	ANXA5	USP22	RALGAPB	TMEM68	ERC1	JAM2	ENDOG	FTO	NDUFB7	LMTK2	CTSO	ARMC2	LIAS	INSR	TTC9C	EPHA7	BNIP2	FUS	NPEPPS	MYO5B	NDUFV2	BBS5	SARS1	P4HB	PHLDA1	CDKN2D	MRPS36	LANCL2	TBC1D14	LRPPRC	COQ3	ANGPT1	NRSN2	MT-ND3	SCP2	GRN	LIX1	RPS6KC1	DCTD	SLC1A3	HMCES	MAGED1	PHACTR3	ZNF644	CEPT1	PIM2	MRPS9	TMEM245	PDCD10	MFSD10	COA5	NAT10	GLYR1	USP31	FADS1	MRPL1	HDLBP	AQR	GON4L	NFIB	MMP16	YDJC	EPB41L2	ADCY8	GRIN2A	MPPED2	PIGT	YPEL1	HNMT	HECW1	SNTG1	CHUK	LRFN5	COQ10A	EBAG9	PTGFRN	STRN4	SUZ12	SMARCA2	SMARCA5	PHB2	ZNF428	TCF12	MTA3	ATP6V1E1	RAN	DAZAP1	BRD4	POLR2K	C11ORF58	TTC3	GREB1L	SCN3B	CA4	SMYD4	STRIP1	MUL1	ADAT1	NRBF2	EEF1AKMT1	SLC25A28	CTDSPL	PNCK	SPSB3	CSNK1E	METTL2A	PPRC1	GALNTL6	MRPL48	IRS2	GOPC	TENM1	TENM3	GABRA3	LONRF2	CACNB1	B3GAT1	MSL3	ADORA1	CCDC59	PPDPF	PLOD3	ZNF45	DSCAML1	TMEM62	SLIRP	SH2D3C	CDC23	MECP2	GSTZ1	DCUN1D2	CELF1	FKTN	FXR2	KCNC1	ZBTB7A	BSN	HNRNPH2	DOK6	MANBAL	ZNF445	YTHDC2	DGCR8	TMEM150C	NDST1	MAP2K1	VCF2	SUSD4	CRLF2	ZSCAN22	SGSM3	ZSCAN12	ERN1	OST4	TMEM222	PLCH2	RAB14	FNIP1	SMURF1	AKT3	MVP	CACNB2	OSBPL10	DDRGK1	LIMS1	YLPM1	TMEM106B	TSFM	TUSC2	CNTLN	IL11RA	UTRN	ABHD10	MTM1	FLAD1	GTPBP4	SEC22B	OTUD7B	MT-ND1	MPDU1	FUCA2	DPP10	CCNDBP1	DKKL1	METTL5	NR2C2	ZDHHC24	RSF1	RNF10	MATN2	TTLL4	SMYD2	QRICH1	SAAL1	MAST2	RNF207	MRPL24	TYW5	GSG1L	NUDT9	PROSER1	RSPO2	KTI12	TMEM184B	ANTXR1	NAGK	KIAA0513	SLITRK5	BLZF1	IRF9	PDE4A	SHISA7	METTL21A	SMARCD3	GSTO1	G3BP2	SLC24A4	TMEM14C	JAK2	PUM2	TMEM116	RPS14	UGGT1	CDHR1	COG8	RAB18	ATF2	AGPAT3	DBNDD2	ADAR	RGL1	TFDP1	BRF2	RAB5B	NT5C	MAPK14	C1ORF216	ZNF160	CROCC	PLPP5	BLOC1S2	TMEM106C	TRMT10A	GPATCH11	PATL1	SRPK3	LCMT2	RPS25	GUK1	OPRL1	CNNM3	SPTAN1	AMT	SNX27	CEP85	IER5	HS6ST3	CLDN11	APPL1	B3GALT6	UQCC3	EPOP	CHD6	HMGN1	TP53RK	VPS13B	KCNG1	GRM7	POLD4	SIMC1	FHL2	ANKRD46	NCAN	NFS1	PTPRA	SOAT1	SLC6A7	NELFB	DIXDC1	CSGALNACT1	RNF24	CYB5D2	CAPNS1	GID4	NDUFAB1	FRMD3	NUDT21	NUP50	TIMM22	MAN2B1	COX7A2L	DPY19L1	LURAP1	FAM162A	TRMT1L	EIF2B4	SLC9A5	TALDO1	MAU2	PPARGC1A	MEAF6	ZC4H2	ADD3	RAPGEFL1	FAAH	SRSF10	IDH2	PCDHGA9	KIF5C	CUL5	ACTN2	NIPSNAP2	CREBBP	PTOV1	ABCB6	NEUROD1	COX14	QTRT2	GGA1	CFAP96	MFSD1	RPS19	NARS1	CRELD2	GPR19	PUM1	CCDC159	PAPOLG	FBXW7	GDPGP1	GRIK1	TMEM69	TRIM46	GTF2B	LNPK	TMA16	METTL9	TMEM259	MRPL55	SMNDC1	PPM1L	APOD	RAD23B	ABLIM3	BRPF1	PRKAR1B	FBXO21	ITGB1	RAB11B	DYRK3	AKR1B10	TM9SF1	PIAS4	ZFYVE1	ADAP1	CHPF	SBK1	NDUFB6	SRBD1	COL6A1	YOD1	SLC7A1	MCRIP1	NMT2	ITFG2	SLC25A16	MORN1	LUC7L3	NPAS3	CRHR1	SH3BGRL	ZNF23	RGMB	EPHA4	STAT1	DNAJC1	SLC20A1	PRSS36	CUL9	PHRF1	RPS9	ETS2	CDAN1	EIF3E	DESI2	CERKL	STT3A	CERS5	GRIN3A	CDK2AP2	HP1BP3	CLK3	CDKN1B	ADGRB2	FAM177A1	DRC1	BRD2	RSPRY1	AFG1L	GUCY1A1	TRPS1	TNKS	SH3GLB1	HEATR5A	RNASEK	BNIP3	ADRB3	RWDD2A	TPST2	HMOX2	MZT1	COG1	C2ORF68	MLX	CHRAC1	ZNF282	LMBRD2	FNDC3A	CDC42	PSMB10	KCMF1	BCL7B	CDC14B	PSMD14	ALG8	POT1	ZDHHC8	TFCP2	ALG1	OAZ2	ARMC1	ARHGEF18	SREK1IP1	PPP3CA	DPF2	SLC6A15	BCKDHB	CERS2	ST6GALNAC3	ASIC1	HYLS1	CHIC1	TMEM185A	HAUS6	RBM45	ITPKB	HMGCLL1	TJP1	AKR7L	HIRA	REPS2	KMT5A	GUF1	ANO8	DLGAP1	DCBLD2	AKR1A1	SEC61A2	ANKFY1	DYNLRB1	COX17	TTN	MXI1	SUFU	EHMT1	NR4A1	SLC24A2	GK	IVNS1ABP	NDUFS2	HID1	IDE	KIAA0753	RASGRF2	GLMP	SAMM50	UBA2	ERCC1	CUEDC2	CLCN2	METAP2	PPCDC	ULK3	SLC29A1	SLC25A1	TYW3	WDR90	GATC	PTPRM	PRKAG2	VARS1	SUN1	ARHGAP20	RTRAF	UTP20	FOCAD	RBM14	GALNT7	CCDC85A	CHD3	KDM3A	MMP17	SGCD	CYB5B	RAB9B	ALG3	PTBP2	CLVS1	TDP2	NECTIN3	PARK7	CEP164	ANKRD9	DDX1	B4GALT6	G6PC3	TLNRD1	PANX1	TSR3	MAGI1	TSPAN31	KCNH5	PTS	GREM2	PKP4	SPOPL	ANKRD42	IP6K1	TPST1	RPAP1	RAI1	PRKACA	MRPS16	MAPK3	ATXN7L2	ATG16L2	DNAJA4	DNAJC5	ZDHHC20	AATK	EXOC4	OTUD4	PHF21A	NLE1	CHST12	ASTN2	EMID1	PCBP4	ZFP62	KDM5A	NEURL1B	RPSA	ATPAF1	ZNF394	MRPS2	RPL30	PLK4	LRRFIP2	PLCD1	TMEM230	PRDM10	TCP11L2	RBPJ	EMD	COQ8B	CIAO1	KIAA1217	RNF182	PHYH	SUN2	POLG	LRRC7	SOS2	PITPNA	NUTF2	IVD	FBXL16	SLC20A2	FAR2	GRPEL1	FEZ1	LRRC8B	DENND1B	SGPP1	ATP6V1C1	ZNF426	CKAP4	MRPS18A	CORO1C	EMC1	YKT6	LYNX1	BTBD1	M6PR	RHBDL3	ZNF511	PPM1G	ZNF706	CRELD1	RCAN3	TMEM231	PIK3R1	DYNC2H1	CRYZL1	CRIM1	GALNT18	UBE2A	CIR1	PLOD2	SPAST	NUP214	ADD2	DNAJC2	PINK1	DEPDC5	HECA	KCNJ2	LRFN4	RIMS2	GTF2E2	ORC2	WDTC1	DCX	SPG11	YIPF1	PRKCG	CCDC82	SMDT1	GALNT14	MEMO1	TRIAP1	GRHPR	KCNJ9	BCL6	PAQR4	DCTN1	KBTBD2	COG4	SIVA1	OCEL1	ZFP3	FILIP1	CORO2A	LARGE1	MED6	HMBOX1	LTBP4	STRN	GFER	ANK1	EXOSC1	RRP1B	DAPK1	SOX9	GMPR	DCAF1	METTL17	LCOR	KLHL29	ZRANB1	COMT	TRHDE	DIAPH1	MAPT	CLMN	UBE4B	BPGM	CAPRIN2	VOPP1	BAG2	GRIK3	POU3F3	NALCN	CHADL	SETSIP	CDKN2AIPNL	MAPK9	SLC35B2	RPLP1	STK38	RABGEF1	IPO4	RAVER2	BOLA2B	ANAPC4	BAALC	RIMS4	ZNF583	WDR26	HLF	TRIM39	RTL4	PPP1CB	JADE2	IGFBP6	NOC4L	HNRNPF	AJAP1	PCDHB13	TXNDC9	PRPF18	CNIH3	FAM118A	TAF15	COPS7A	GNB1	ETFDH	EIF2B2	DAD1	POU2F2	PRKG2	VPS33A	PLXNA1	C1GALT1C1	TAF1C	SPRYD7	WIPI2	PSIP1	TNFRSF19	CEP57	LATS1	ZDHHC1	DROSHA	KDM5C	MRM1	SMARCAD1	TRIB1	PPIL6	RCBTB1	KCNAB1	YEATS2	EPN1	PALMD	FZR1	CEP120	MPLKIP	GRP	NDUFA8	GEMIN6	ABCB7	SH3GL3	DLG2	SOD2	TLN1	ZNF8	DMAC1	CCDC117	SLC18B1	ABCC1	ZNF512	UCHL1	CEMIP	LRP10	CACTIN	DET1	SCFD1	TMEM107	SPRTN	PRDM2	SH3GLB2	PRKAR2B	RIMKLB	ZCCHC3	IQCJ	MRPL15	ERH	PA2G4	ARHGAP33	RHOT1	TOP1	C9ORF50	PIGY	MYO1B	RIPPLY2	GRPEL2	RAB5A	IPMK	MFSD11	PMM2	KRI1	CYP7B1	TMEM39B	TMEM161A	CACNA2D3	PDPK1	SAC3D1	EDRF1	NDFIP2	SORL1	SLC30A6	CYGB	NEDD8	MFSD6	PPIL3	MSL1	INTS7	CDC42SE2	ARRB2	PHKA2	SDHAF1	YTHDF1	KCTD18	TMEM178A	PLPP4	TMEM87B	UPP2	HSPA4	SNAP29	TOM1L2	BNIP1	DCP1B	PREB	PPP1R35	PPP1CC	TSEN34	GTF2A2	NDNF	NCS1	UTP18	PPP1R1B	TRIB2	VEGFB	RHOU	SOX12	NUFIP1	PPP1R9A	FAM20B	KLHL7	RGMA	SPG21	TBCC	ALKBH6	FKBP15	GUCD1	CRK	SARNP	TIMM29	WIPF3	C14ORF39	PSMB6	TPRKB	HELZ	LRCH3	PBRM1	MPG	TMEM250	STK16	KLHDC8B	KCND3	SYBU	FNTA	RINT1	PALM	WDR19	ATP10A	NDUFA1	MPI	ZDHHC17	SLX4IP	ALKBH3	TLE3	GRIA3	SURF1	STX2	UQCC2	GUCY1A2	MTMR3	ZNF287	COL5A1	PPP1R15B	AIMP1	KIAA1191	MSRA	FAM131A	C9ORF78	SUDS3	GNE	CNOT2	IZUMO4	RASSF8	ZNF34	PSMB3	RNASEH1	SLC1A4	CTNND1	SLC4A8	WDR59	LMO4	RASAL1	NAPG	ANKRD44	GALT	MATK	RAD23A	DARS2	TM9SF3	PRDX3	RAB34	CCDC186	PRMT7	RNF216	RBL2	CFAP97	WNK3	SPOP	MRPL28	CREBZF	CA7	PDCD6	HEXD	ZBTB6	PHF10	AASDHPPT	COQ6	SLITRK3	RNF13	GCDH	SPECC1	NIFK	RNF215	ELP3	WDR36	SYT13	WASF1	GRM4	SRSF11	RAB3B	ELFN2	RBM4	CEBPB	GTF2IRD1	METTL16	MCCC2	IFNGR1	ACADM	NRG4	CIPC	SLC2A1	PDS5B	RNF141	MRPS7	WDR38	NAXE	ATP9A	DDX24	PHLDB1	FAM32A	RAB7A	PKNOX2	MPP2	C2CD2	LSM7	PGGT1B	CHMP5	ZNF48	FIZ1	CISD2	USP36	MCMBP	MBD6	GALNT11	LPIN1	CACNA1H	INTS14	SH3RF3	FAM169A	EXTL2	MFAP2	EGFL7	ZBTB1	LPCAT2	TSC22D1	MRPL57	BOC	LSM4	TMEM242	TRIM62	UQCRC2	TEX30	HYAL1	B3GAT3	CDK5	SNX14	MRPL36	EIF2B5	NOS1AP	WDR3	KCNA1	EVL	AVL9	KLHL12	RPL38	PTPRE	PPIF	ZNF598	PRTG	MXD4	ECH1	CLCN5	ZFAND2B	C7ORF50	LRRC49	THYN1	PDSS1	GPR27	SCYL2	RPL23	SCARB1	PPP1R12C	TMEM271	CNTRL	TRMT61A	CDK20	SLC7A6OS	WDR7	ANKZF1	PLXNA4	FAHD1	AGGF1	SAT2	TRMT5	CMPK1	SYNPO	CDCA4	GTF2H3	TAPT1	RPL10	UBL4A	TMEM170A	HMBS	ACBD6	GPX1	MTMR9	YPEL4	ISCA1	TOR2A	RABL6	SLC45A4	FMN1	B4GALT5	ZCRB1	DNAJC28	AP1B1	ANKRD35	RBMXL1	ZNF169	MIEN1	GRIK4	TYMP	SHPRH	CADM3	HLCS	VBP1	PPP2R5E	PGLS	ROBO1	HNRNPDL	VWC2L	CLK1	ALKBH1	CMTM4	UCHL5	GRK3	MOCS2	NADK2	PDHX	ARSK	ATAT1	RGS19	MRPL58	PHKB	GRK2	ACSL6	PIGL	ATG13	CCNT2	CALR	PCDH20	CBR4	TIMM9	SMPDL3B	ATG3	MYCBP	CCDC137	KCNJ3	CHP1	TTC8	ACAT1	POLR3K	STK19	DPYSL2	SERAC1	ARMC8	CPNE7	SMYD3	AP1S1	ABCC8	PPIL4	TM6SF1	SLC6A6	ARHGEF28	INPP1	OSBPL8	EXOSC5	PDZD2	RBM18	ZBTB4	PIGN	ATP1A1	MRPL49	POLR2G	PRKCZ	STAMBP	IRF3	TBCB	PSMA2	RRBP1	ACO2	PSMC3	RUNX2	ADH5	EIF3D	GPR68	SGTA	ISOC2	STX16	DDIT4	RAC3	PFDN1	NUP98	CHPF2	SPAG7	GJD3	ARHGEF3	DCAF12	FBXO31	LMNA	TRAF5	GPRASP2	VTI1A	PRPF19	POFUT2	FBXO7	SPAG9	ZNF24	CDKL4	CNPPD1	PLEKHM2	SCAND3	PEX16	DOLPP1	NOL11	DHX15	ZBTB24	SHISA6	MLYCD	HPS1	PRSS23	SDCBP	ARV1	SLC25A25	THSD7A	KCTD12	FIGN	WASHC4	MRPL17	PACS2	TBCA	C1ORF21	TSGA10	UBXN11	NPHP3	PCDHA13	FAM43B	PSMG2	TRIQK	ANKRD40	MRPS25	ZMAT1	EFNA2	BMT2	TMEM65	B3GLCT	DNAJC7	RILPL2	RNF152	ADAMTS20	C1GALT1	UBA6	PPP2CA	MRPS18C	ZNF334	AHSA1	MAP6D1	IMPDH1	CARTPT	UNC5D	UCK1	COX19	DERL2	GPD1L	KALRN	NACA	PLXNC1	EML1	YIPF2	TRIM26	FBXL12	OSBP	HADHA	ADCYAP1	RAB12	QPCT	BMPR1B	ZNF653	METAP1D	GNG13	FNTB	SLC35G2	GAS6	LNPEP	SSR3	GNAZ	ZC3H7B	PIAS2	FGF22	MET	CLDN12	SEMA6A	SDC3	LINGO3	ARID2	DNAJA3	CDK17	DOHH	HSPA12A	KLHDC2	DNAJB11	CHRNA4	MRPL32	MVK	SLC9A8	CEP112	POLR1C	PPP1R15A	KCNC3	SLC5A5	ACOT4	ITGA6	ABCC10	DSCAM	TSPAN6	FGD1	POLR2D	MED28	KRCC1	DLK2	ATG4C	KLF7	ZNF7	PATJ	NDUFA7	GABRG3	LEMD3	LRRC28	RAB33B	PRUNE1	RERE	HAPLN4	SCAMP1	OXR1	AK1	SDHAF4	STK3	SLC38A9	SDE2	SNX16	SNUPN	LRP12	DOC2A	GDAP2	ZFX	NT5M	RAD54L2	COQ9	ACIN1	TMEM38A	AGPAT5	MED22	IQCB1	RANBP1	ZNF709	MSL2	MAG	ADRA2C	MRGBP	ANKRD13A	OAT	CXORF38	SHOC2	DUSP7	NFIA	CHL1	POLDIP2	TTYH1	CCT5	TSC2	ARL8A	ENPP2	SNRNP200	GIT1	WDR53	PGM2	SURF2	EVI5	TRIM8	KLHL2	ANKRD39	AHCTF1	KCTD13	NXPE4	LENG8	NUDT5	HDHD5	XIAP	CA11	CAGE1	PRRT1	PAQR8	SMOC1	CSDC2	CREBRF	SPATA2L	CHKA	TSPAN5	TMEM120B	ANAPC16	RABEP2	SIPA1L2	HSPA14	CSTB	RAB40C	THAP7	SELENOI	PLA2G15	TIPIN	PCDHA6	MOB1B	C15ORF40	ARL4D	GABRB2	ABHD4	USF3	PTPN2	GLRX	COQ7	CBX4	ARB2A	PRDM11	DOK3	ZDHHC23	WDR44	MYO19	AP3S2	BAG5	PEX5	SH3D19	KLHL28	DDX27	CPPED1	DPH6	RAMP2	PCGF5	MTMR2	CNP	UFSP2	MRPL39	TXNDC16	SMCHD1	DACT3	CHRNB2	SLC7A6	RPAP3	SLC27A4	ANP32D	MRPL53	RPL13A	HINT2	CDH10	TRIM23	KIF1C	ADSL	CNIH4	PEX7	WHAMM	MT-ND2	SRI	CTDP1	RNF220	DR1	TMEM138	MPP1	ELL2	CAPN10	TMUB2	DENR	PSMD2	F8A3	SCAP	PCDHB15	NGLY1	RCL1	BAG6	NCK1	EIF4EBP1	ATP1B3	ZNF385B	CD83	PELI2	JAM3	PCDHB12	MTOR	HADHB	PAMR1	SNX2	FMNL2	CHD4	MTG1	RRP9	DNM3	MYO1C	PPCS	RALGDS	FBXO32	LRRTM2	COIL	IBTK	ATP7A	AAAS	PRR14	CARM1	USP54	FBXW9	NUDCD1	DNLZ	TUBGCP2	TATDN2	STK11	INO80B	PPTC7	CPSF3	SALL2	IDH3A	POLR3H	PCDHGA12	PLAA	TRPT1	ATG101	POLR2H	IQSEC1	TMEM150A	UPF3A	ARFGAP1	ELOC	SNRPF	NFKBIA	EXOSC9	NUDCD2	FEZ2	FAM13A	TNFAIP6	EIF2B1	MYLIP	GTF2H4	UBXN4	SMYD5	BRK1	RSPO1	AGA	TESC	MRPS15	GALNS	AKAP1	CPTP	ING2	CHN2	AFF3	FAM78B	ECE2	UBXN6	CA12	SRD5A3	PRICKLE1	MFSD4B	HNRNPM	MSRB3	USP1	CRNKL1	KEAP1	ZNF507	FITM2	RUNX1T1	SCRIB	BRD7	CDC27	ALG11	B4GALNT1	GABRG1	ATAD2B	KCNS2	NAA30	SYNCRIP	SRSF6	CCDC28B	BAG1	ACOX1	LIG3	MRPL21	LZTFL1	TAB1	COPRS	PRPF40A	JAKMIP3	SLC12A5	HSF2	TMEM17	RGS11	TXN2	EIF1AX	CALN1	RNF19A	CPNE2	GFM2	PIGM	CDKL2	NIT1	DOC2B	NUDT18	SEMA5B	PLEKHA8	PPME1	CACYBP	LRIF1	NUP88	TGOLN2	ZSWIM4	HSPB3	LRRCC1	SLC38A6	FRMD4B	TXNRD2	P2RY14	HNRNPA3	RPL21	GSTCD	BAD	EIF4A1	CCDC157	E2F5	TRH	STOML1	EXOSC8	TMEM175	MID1IP1	IFFO1	NDEL1	RBKS	BMPER	MAML3	SPIN1	SLC30A9	ALDH3A2	SLC39A14	RAC1	APBA1	RSBN1	KHNYN	DNAJC14	L3HYPDH	OCRL	LASP1	THOC3	KIZ	RHBDD1	RSPH10B	DPH7	TMEM168	ZFAND6	AGPAT1	CEP192	TMEM131L	NUDT3	ERI2	ATP2B3	GFPT1	CARS2	SPTLC1	CLK2	C16ORF87	DDR1	ADCK2	KRIT1	GANC	GRID2	DPP9	ATP6V1H	EFNA3	EIF3K	MRPL51	STRADB	PSMG3	BACE2	SYNDIG1	CLINT1	MPPED1	EIF3A	KLHL9	SSBP2	BBC3	POLR2B	TOMM70	ATG5	MYL6	NEK4	TPP1	MAGOH	EML4	PCSK5	UNC45A	SKIL	EEF1D	SEMA6B	RDH10	SMOC2	POLR1A	CLK4	MAN1A1	CCDC66	PTPN9	TNFRSF9	TXLNG	TMTC1	CDK19	SIDT1	SFPQ	HDAC6	NUP43	CHORDC1	PITRM1	RBM48	ZBTB25	RBFA	SPINDOC	SLC44A2	PPP1R14C	PARP6	AIDA	KCNS1	GNL3L	PKNOX1	AVP	ISY1	MED16	WDSUB1	MTMR14	CYTH2	CDC26	RTN4RL1	ACTR10	NDUFS8	TBC1D30	TIMM10	MIIP	NHLRC1	MCFD2	CEP44	SNRPE	MSRB1	ZNF112	LMO2	NOA1	HEXA	PPP3CB	LZTS1	MIEF2	OSTM1	WDR83	KCND1	TARS2	FARP1	MFHAS1	COMMD1	DNAJC9	TUBG1	MCOLN1	SLC30A10	LYRM9	TPRA1	RAB4A	FAM216A	ZFP2	ZKSCAN1	MRPS23	CRYL1	ZFYVE28	TCEANC2	PPP1R21	PDE7B	HSPA2	GPR137C	TAB3	SMPDL3A	ATP11B	KSR2	APTX	MARVELD1	PCMTD1	PIK3R2	ATM	IL1RAPL2	NDUFS6	YRDC	NRIP2	CD2BP2	NMNAT3	TMEM42	VWA1	AGBL4	SSR1	RGS6	SYVN1	MPDZ	UBR7	RARS2	APLF	TMCC3	MRS2	RAPGEF1	SRR	HSF4	OSBPL1A	KIF3C	LMNB1	NCKAP5	MFSD12	DUSP22	PCGF3	VIPAS39	PRELID3B	KIAA0586	TMC4	ARNT2	NUP62	KTN1	UBL3	SEMA6D	SDCCAG8	ODR4	ABCC5	PCDHGA3	C6ORF226	NARS2	GOLGA5	SENP7	SULT4A1	IRF2BP1	SMARCD2	ABHD2	NREP	MVB12A	TMEM169	TSPAN17	UBE2N	MAIP1	ZFP64	PAM	GDPD5	SLC17A6	MXD1	ATG4D	GNL1	NCKAP1	UBXN1	PRMT6	B4GALT3	CRLF3	USP45	CSNK1G3	TLK1	DNAJC11	RSC1A1	PITPNB	NR3C1	RAP1A	NOL4	YBEY	ZMAT3	MOSPD3	CANT1	RNASET2	TPBG	GPBP1	CNKSR2	SPOUT1	FCHSD2	SVIP	KDM2B	SF3A3	WDR1	CWC22	VEGFA	ANKH	PSMC2	BAZ2B	DHCR7	DUSP23	FGD4	ANKRD34C	DNAJC8	HNRNPAB	CMTM5	MN1	ABCF2	ERCC8	ABCA5	SEC11A	SPNS2	ARSA	NIPA1	PYGO2	USP5	FBXL3	STAC2	LSM11	SH3PXD2A	SLC24A5	RETREG1	PRPS1	SLC44A5	ATR	TTC33	SDHAF3	CTSD	ANO4	LAMP2	TLE4	ATP6V1B2	SF3A2	PCSK4	H1-0	COL26A1	MAP3K14	NLK	MRPL11	PSMA4	SLC25A39	WDR37	GPR176	WDR24	GNPAT	GALK1	RNF44	UHMK1	SUMF2	SDK1	WDR73	TRMT2A	C11ORF54	HIP1R	TYW1	PTP4A2	RBM4B	BTBD2	MOSMO	HEATR6	DNAJB6	TTC7B	FLVCR1	TBC1D13	MAPKAPK2	POP7	ADAM8	KDM8	RNGTT	DRG2	PIGS	EGR2	COL6A2	PIN1	SLC25A44	SYT14	D2HGDH	PTCD3	EIF3F	NCOR1	NDUFAF6	ACTA1	ZNF318	EFTUD2	PTTG1IP	RSAD1	CBLN2	PTRHD1	NUBP2	NADSYN1	TMCO3	FABP5	IFFO2	PSD	PLEKHM1	SERTM1	PARG	SMUG1	SMPD3	BCL11B	SHANK2	ECEL1	CHRM4	HARBI1	ZFP30	CSTF2T	EIF3C	SPG7	SLC35E2B	CEP63	RABGAP1	EYA1	KLF6	EFCAB6	MRPL30	PRRC2C	VWA3A	HEY1	FAM217B	CENPT	NEDD9	LRRTM4	CPLX1	INO80E	CXCL12	NPR2	GPRC5B	PTPN14	ACP1	AMER3	API5	C4ORF33	PLCXD1	SIKE1	ELMO1	TASP1	SLC15A4	RNF149	QSOX1	BBS10	NECAP1	NECAB3	NRDE2	DCLRE1C	MGAT4A	TGFBR1	GSK3B	HOMER2	MYO16	MIER1	WSB1	DDX55	USP4	SPAG6	NRP2	ZNF358	APOE	PPP6R2	SNX29	FANCM	USB1	CNEP1R1	CSTF2	NBAS	ABCE1	ABRACL	SETDB2	ARF1	EFHD2	TRO	MLH3	WDR82	NCOA6	GPD1	SETD6	PSMD4	TMEM25	PSD2	KPNA6	UNC13B	DPAGT1	STX3	AP3M1	CHID1	SLC39A2	PEX12	IFT52	PELI3	LRWD1	DDX23	GTDC1	CCT3	UNK	PEX14	PIGH	ZNF131	DENND6B	MAP2K3	DPP7	SUMF1	RNH1	PSME3	GOLGA7B	ATG9B	PPP2R2A	ZNF317	CGREF1	PLEKHN1	POLA1	RFESD	PCBP3	ZBTB20	F3	RAB43	ARPC4	UBE2V1	RUSC1	ENO2	SCN3A	SNX25	IPP	SMC3	MBNL2	GAS8	ATP6V1A	PCDH9	CDC37	KLC2	ULK1	CMSS1	FNDC3B	SRSF3	MDM1	NAB2	NOS3	GMPPA	INTS6L	MYL4	AKIRIN2	TRMT2B	TOP6BL	SPICE1	FRRS1L	CHML	SAXO2	CCDC106	IFITM10	ZC3H11A	NASP	BBS7	PHB1	MTR	C1ORF159	SART1	EOGT	PODN	CDO1	NUP188	IGDCC4	ZSWIM1	BZW2	PAF1	ZBTB26	OTUD5	CAPN2	MEGF8	ADK	TATDN3	CCDC50	B4GALT4	TUBD1	PIGF	SLC12A2	OGFR	KLF16	RADIL	ERI3	NCOA4	IL17RA	RCAN2	KDM4B	JOSD1	PSKH1	MMAA	KLHL5	HRH3	ARL10	DDTL	BICRA	BOD1L1	AAMDC	GLCCI1	IFT74	SLC39A3	CEP104	TMEM198	SIRT1	RFC1	ABLIM2	VSTM2L	MTX1	MOSPD2	DLC1	GPR101	CERK	TOMM34	PLEKHB2	KRT12	POLM	C19ORF44	CDIN1	RBM5	AXIN1	WASHC5	GPR45	PDCD5	ALAS1	TRIM27	WWOX	CEND1	GPR37L1	HDX	LRIG1	CCDC171	PIP4K2B	MIGA2	NUDT11	INTS11	YTHDF3	CDS2	PHF1	MECR	GZF1	DMAC2	UNC79	GNPTAB	RNF4	EMX1	RNF146	CENPV	SYPL1	LMBR1L	EIF1AD	ZNF582	GKAP1	ST8SIA1	KAT8	PTDSS1	STAT6	DTWD2	PPIB	USP8	BAP1	C19ORF53	WWC2	AP1M1	DDX41	TRIM28	COMMD6	VAPB	SF3B2	GNG10	GPR62	AKAP11	TRIM59	CRCP	SCYL3	AMIGO2	SLC16A7	EIF4E2	SART3	TBC1D8	CAPZA2	PNN	MINDY2	CNOT6	IKBKB	B2M	CACNG5	PYROXD1	TRPC4	BRAT1	RSPH3	TEF	TRUB1	ADARB2	TNKS1BP1	ZNHIT1	RUVBL2	PRPS2	WIPI1	ARIH1	MDGA1	PGK1	NCBP1	FAM222B	TSEN2	ADARB1	AKT1S1	SLC9A1	GATD1	CELF4	XRCC1	B4GALT2	NGB	KIAA1143	GPD2	FSTL1	PACRG	PNMA3	CCDC39	ETFBKMT	DNAJB14	ARRDC1	PRR18	KLF15	MIF4GD	AAMP	ADRA1B	TMEM143	PDE6D	SSTR3	POLR2L	JADE3	AP2S1	TCP1	EIF4A3	AP1AR	STIM2	TMEM121	ZNF575	MRPL14	AK4	PEX2	LIN37	ATP6V0A2	PPP6C	ADRB1	KDM1B	AMOT	TIMP3	ENOPH1	SRSF12	SNRNP25	FLII	NTSR1	SIAE	XPO4	MKS1	AKAP6	PUS7	RNF170	FKBP14	CELF2	METRNL	CHMP4B	RBM6	CEP135	FASTKD3	CD6	EAPP	HERC6	DENND6A	RNF8	ZNF322	RITA1	PCBP2	SWI5	HEATR1	PBX3	LARS1	EPHX4	TRAPPC6A	RUVBL1	FAHD2A	SLC7A8	SFRP4	TRAM1	FIBP	CEBPZOS	RAD52	RTF1	SLC36A1	UBE2E2	NADK	BORA	SELENOH	LRCH2	TMEM209	ATXN3	DUSP15	KIAA1549L	MADD	SAMD5	CUTA	EEF1E1	UAP1	PI4K2A	ASB11	ARF6	CDC5L	TCOF1	MRTO4	TEAD1	LSM14A	GBA2	ZNF512B	PPP2R1B	RPL18A	LLPH	FAR1	FRZB	MYO5C	FAT4	PAGR1	DBR1	OGDHL	TMEM70	SNX1	C2ORF81	ZNF354C	USF2	ZBTB2	SMN1	ST3GAL1	KCTD6	PTPN1	DIMT1	LARP6	GTF2I	CABLES2	PRKCB	PDE4D	ROMO1	DMPK	PARP8	ATP11C	SLX1A	GIN1	KDM6A	ZNF778	NAAA	TOM1L1	HEMK1	EWSR1	STN1	ANKRD13D	ATP6V0D1	SEZ6L2	PDCD2L	OXCT1	ARFRP1	CSNK2B	SIDT2	UBE2L3	GTPBP8	APIP	TRMT11	DMAP1	ZNHIT2	UTP15	SEC61B	ADCK1	ARHGAP5	ARMCX1	WWP2	SCG3	MRPS17	HSD17B4	NONO	ETFRF1	NUP210	LRRC45	MRPL22	ZNF780A	SHPK	COG7	NFYC	SHANK3	OPA3	PPP1R3F	BCKDHA	SMG5	PIK3C2B	CLUAP1	MYH7	ERRFI1	ASCC2	STAU1	CCDC124	WSCD2	KDM4A	EDA	ANKLE2	SCAF1	SEMA4A	KCNC2	MED12	DPY30	MRE11	ANKS6	ACOT6	ILVBL	C9ORF40	GATB	MPPE1	XPA	MAP2K5	BAIAP2	RNF144A	EPM2AIP1	ACSL5	ABCD2	GNA12	CALU	RELL1	ZC3H8	MED9	SON	BLMH	FAM234B	TBC1D25	ARHGEF26	IREB2	MRPL46	PLRG1	NRGN	XPO5	ARL6IP4	YWHAB	SASH1	HSD17B11	KDSR	LRRN2	HECTD1	ZNF32	WRAP73	PDE7A	ZNF740	PLCH1	GGH	PLP2	MANSC1	SNRPN	CHD1L	SULT2B1	PVR	CUTC	PIH1D2	ZHX1	U2SURP	ZNF566	MEGF11	MAGEB16	SMAD7	PARD6B	CFDP1	EIF2A	ABCB4	INVS	ARHGAP42	ARHGAP10	TCEAL8	RLF	GPANK1	SDF2L1	UBE2J2	PCF11	RARB	RAPGEF6	PCDHGA2	RIC8A	HPS3	TRAF7	CDK5RAP2	PNKP	UVRAG	COMMD5	MED11	SGPL1	C3ORF80	PAQR9	POP4	USP53	SNRNP70	FSTL3	BBS1	ING5	DNAJA2	SOCS2	MED23	GM2A	TMEM104	SLC39A13	PTBP1	DCUN1D4	CFAP36	SLITRK2	CBFA2T2	NUP54	MSTO1	NCAPG2	EFCAB7	RPL17	DNAJC15	RPL4	PLCB4	NRXN3	FAM120C	TMEM86B	C6ORF120	SLF1	TTLL3	KHDRBS2	ACSL3	LYPLA2	GMEB2	GLRX5	SYT9	EZH1	IBA57	CACHD1	MAN1B1	PSMD13	SOX4	VIRMA	ZSCAN18	PDE4B	RHNO1	RNF128	RBM15	CNTROB	SLC4A1AP	PXMP4	ABCD1	ZNF263	SLC25A22	SLC52A1	GOLPH3L	FAM50A	NEURL1	OBSL1	GDAP1L1	CSRNP3	ARID3A	KLHL21	KCTD2	PTP4A1	CDK7	SFMBT1	KCNJ6	NXT2	BOLA3	PLAGL1	SLC35C1	SF1	CLPTM1L	SYN3	BCL2L1	POMT2	PIBF1	PLXNB2	LGR4	SECISBP2	TXNL1	MAPK12	FUNDC1	PLEKHA2	NDUFC1	UBE2E1	FOSB	MNT	PCDHB16	ACVR1C	RPL12	EPHB2	FOXO3	LPAR1	TIMM44	PCCB	MLLT1	ABHD3	EFNB3	PRMT9	KCTD9	LMLN	ENOX1	SPTY2D1	PARD6G	FLOT2	CACNG3	CDH4	LDAH	UBE2QL1	SCHIP1	DOCK10	S100A10	TBCD	SLC35F6	ACKR1	PHC2	COASY	HSPA9	TMUB1	SLC22A15	LIN7C	CBX8	UNC13C	FBXO17	NANP	ZDHHC13	KLHDC3	INTS4	CCDC134	TRAPPC5	TMEM74	RPAP2	PSMD11	MAEA	CUL1	POLR3A	SH3BP5	BCL2L13	NR1D2	PCDHAC1	WASF3	OLFM2	SLC38A2	MYT1	CRISPLD1	PMS1	UBTF	SPTLC2	CDH6	ZNF384	FUZ	BAMBI	PELI1	ASRGL1	FIBIN	PHF6	RNF115	TMEM241	MAPK8IP1	COA7	TRIM41	MZF1	CCDC73	NOB1	TRPC7	MRPS5	HDHD2	TBL3	YY1	ZDHHC15	ZNF25	SLC26A8	AKAP10	TTC1	RPA1	ICE2	GPATCH1	UBE2R2	HTRA2	ZNF865	WDR12	AZI2	PCCA	COMMD8	TMEM67	CDKL3	MRPL34	PUS3	CCNY	NUCB2	OARD1	RHOF	ERI1	RAB28	CPD	REPIN1	ZFPM2	PSMF1	GK5	NECAB2	BCS1L	C17ORF75	PCDHB4	ARHGEF10L	CNOT4	BTBD6	EXD2	FH	SV2C	MSANTD4	SF3A1	QDPR	ADCY9	EPB41L4B	RPS20	HNRNPA0	G6PD	CSMD1	PTCD2	TANC1	ZNF692	FLT3	SLC19A2	PDPR	DGCR2	PRMT8	KAT2A	BVES	TAF7	SEZ6L	ACVR2B	PFAS	C2ORF72	ZFP90	FAN1	NFE2L1	IFT88	AATF	UEVLD	PPP1R16B	ZNF143	CCND1	ZNF189	SLC44A1	MCM8	FCHO1	SH3YL1	CLIP4	RHEB	MCTS1	DDX25	LMNB2	DDX19A	FUNDC2	PYGO1	KIF21A	BIN3	PIK3C3	TM6SF2	CLBA1	NSUN2	CC2D1A	CD63	CDV3	LSM10	PABPC5	PDXK	RPP25L	XRCC4	POLI	RPRD1A	TGFBRAP1	ARHGDIA	PTPN23	MITF	RANBP10	ZFAND3	REXO1	FCER1G	STARD3	KPNA1	CDADC1	NYAP1	PSMG4	QSER1	TFAM	NPM3	PTPN3	U2AF2	NATD1	SFI1	DDX47	FRAT2	DDX3X	CHRDL1	ZNF274	E2F1	PKD2	BACE1	VPS37D	GRIK2	CCDC92B	ALG13	PHTF1	PIGO	DXO	GRHL1	CCDC65	LRRC3B	FAM185A	SEC23B	POLR3E	BOLA1	MAD1L1	PARP2	TCAP	ZC3H13	N4BP1	EDEM3	PLA2G7	SBSN	ZNF341	BRD9	NLGN3	GOLGB1	NMD3	ADORA2A	POLH	NFATC2IP	NOC2L	DENND4B	REXO2	ZNF408	MAPK1IP1L	YPEL5	PCDHGA5	SGF29	SMC2	KCNN2	NRF1	BCAS1	PCYT1B	TMEM160	CRTAP	GRM1	NAT8	ELAVL1	FKRP	NUP205	DAB1	NPR3	SPRY2	LMAN2	MYBBP1A	ELP5	MFSD8	PCSK9	SGCE	RBM8A	CHAMP1	PHYHIP	ARVCF	PIH1D1	TMEM181	BUD23	SLC25A27	LIMK2	BRIX1	RFWD3	UGCG	MEI4	PSPC1	BLOC1S1	TAF9B	HCCS	LIFR	SRP19	THRSP	PPOX	DOK5	RFX5	FAM228A	SEC23A	CCNL2	MAP4K2	EIF2AK2	CYB561A3	AFDN	CCDC138	PTPDC1	HGF	KISS1R	SH3GL2	YIF1A	RAB36	FKBP1B	IFRD2	MYH14	CASP3	NMRK1	ZDHHC9	ZNF844	PHF20L1	ING4	RPGR	CTNNBIP1	ITGB3BP	BANF1	IFT140	AASDH	PPA1	ZNF180	ASNSD1	HMGXB4	ARMCX5	LSM5	RAB13	MEIS2	ZNF574	RUNDC1	ZFYVE21	SPAG5	HES5	HEY2	TMEM240	ELP4	EFCAB13	CCDC80	ANKRD10	OSBPL6	PEPD	ZNF689	COMMD4	LAMTOR1	ZBTB48	MAL2	RIDA	TMED10	HYKK	CAPN6	COPS8	MAP3K5	MRPL9	THNSL1	SETD7	MPHOSPH10	TBL1XR1	AMIGO1	KCNN1	FXN	GGNBP2	KCNMB4	EFEMP1	RGS3	KLC1	CDH2	PLA2G4E	TAP2	HTR1A	DSE	ADRA1D	CRLF1	ARL2BP	KRT77	TUBGCP3	SOX8	BEND5	PLEKHH2	EFCC1	CTNND2	SLC35E4	CRYAB	MIPEP	FTSJ1	LRIG3	ZNF496	CFAP44	TBC1D7	CSF1R	FBLN2	TMEM120A	NETO1	THOC5	DDX59	CNTFR	RACK1	MOSPD1	KLHL13	SFXN1	MGLL	CALCOCO1	NR2F6	PGAP3	SH3RF1	NFKBIZ	ELAC1	FAM234A	OSBPL5	ABL1	APPBP2	ERBB4	P3H2	RBM12B	DZIP3	ENDOU	CLMP	SLC25A20	ENSA	CATSPERE	FBXL5	ZNF239	ST6GAL1	RRS1	MGAT4B	ESR1	RFT1	NEK10	PITPNC1	RGS2	DNAL1	NMBR	HTRA1	UBA5	RTL6	CCDC71L	SNX19	HKDC1	MAGED2	IL17D	DDX54	ZFR	PSMD1	LXN	GTF2A1	ARL4C	THPO	RMND5B	IGFBP5	GLIS1	NBEAL1	MRPL33	ZNF420	CASP8AP2	SCD	ARHGAP22	LRRC59	TOP1MT	POLR2M	WDR5B	AKT1	IMPDH2	PPFIBP1	STOML2	RIC8B	GRM5	MMD2	APOLD1	MBLAC1	ZNF319	GSS	ACRBP	ZNF281	TRIM66	NYAP2	TRMT44	STRAP	TMEM11	FAM78A	CACNG7	AKAIN1	ARMCX4	HACD1	KCNJ4	BCAS2	TMEM87A	GLRA2	CXCL14	SECISBP2L	CACNG8	BRI3BP	UBASH3B	UBA1	GRIN1	ABCA1	EIF2S1	FAM184A	UFD1	DUSP14	TMEM129	EEF1AKMT2	NUDT4	TP53I11	ZNF597	DRAP1	MTX3	TMEM88B	LSM6	GRM3	LEKR1	DNAJC4	ZW10	UTP11	SCAF11	RNFT2	B3GALT5	PGR	GAS1	SIPA1L3	BOK	PLAG1	GTF2F2	VPS26A	UNC5C	ASB5	IFT81	ZNF182	TMEM8B	ALCAM	RDH13	PPM1B	IL18	SMPD2	PCNX2	ME2	KDM4D	CAP1	GOLGA8F	CTNNBL1	OPTN	LTA4H	KIFC3	NKAPL	MTFMT	HIP1	FANCE	TWIST2	DZANK1	CAV2	TMEM229A	ARRDC3	RGS14	MED8	ARHGAP15	ASXL3	ESRRA	CDC123	KSR1	GPR137	TBL2	TMPO	SCNM1	CLASRP	H4C2	C1ORF146	HMG20B	KAT14	PIP4K2C	DEPTOR	ZBTB12	EIF3B	GORASP1	IGF1R	CCBE1	CCT4	RCC1L	EPHX2	TBPL1	RAB23	CHRFAM7A	HEXB	C12ORF75	SCML4	UBE2I	NFATC3	YTHDF2	PSEN2	VGLL4	ADAMTS3	BATF3	ZMAT2	NT5C2	PTAR1	UNC5B	CIB2	BBX	SRP54	ATRNL1	SDAD1	P4HA3	NPL	ACP2	TOMM6	AIP	RBBP7	MED18	POLR2I	TOX4	NEO1	GOLGA3	SPRYD4	SYT3	FADS6	ANKMY2	ATP13A3	NUP85	MTCH2	NVL	ERF	EMC2	MPHOSPH6	SERF1A	NEIL1	IMP4	ZNF764	CCNG2	B9D2	REV3L	CTC1	SMARCA1	MIER3	KCNIP4	ZC3H4	DIDO1	UTP4	XYLT2	NPC1	NDUFS1	ZNF276	RHOV	FAT1	POLR3D	TRAPPC3	INTS3	TBC1D2B	OGDH	FXR1	GTF3C5	TMEM135	ZBTB33	FYTTD1	MRPL54	FAM20C	DEXI	RRN3	TOMM40	ARHGAP1	MED25	SAMD14	SNN	OTUB1	PDAP1	THADA	NAT9	VEGFC	PPP1R9B	CFAP100	RPS17	SGIP1	LRRIQ1	SRD5A1	PHACTR1	ORAI3	SNIP1	DNAJC16	PAFAH2	TBC1D12	MOXD1	AP4E1	RAB9A	RAD21	HBS1L	ENDOV	CYP4F8	MSC	METTL8	SH2B2	PNO1	COX10	ZNF346	NMNAT1	TTC19	LIPT2	PTDSS2	PPARG	CDK18	CYB5R1	LONRF1	CBLL1	LHX2	MACROD1	SUPT7L	SNAPC4	NDRG1	ZNF382	ANXA11	COL11A1	LRGUK	DIRAS1	FARSB	COPZ1	ITGA4	MAP7D2	LYRM7	FSD1	ATF7	ZDHHC18	COX15	NFRKB	EDEM1	TIAL1	SLC23A2	ACTR1B	TPD52L1	FAM114A2	VIP	ZXDC	RAE1	CUL4B	POLR2J	MIDN	PIK3R4	TBP	TSBP1	CCNK	DNAJC17	HCN3	ICMT	ZC3HAV1L	NMNAT2	C18ORF54	CPEB3	MTDH	OGFOD1	CHCHD5	ARHGEF15	IFNAR1	TPD52L2	ZNF629	CDK5R1	DPYSL3	CWF19L2	ZKSCAN5	PCP4L1	B3GNTL1	SLC35B4	TCHH	LINS1	ASB7	COBL	NCOR2	TTC9	RASSF5	PIAS1	HIC2	RNF169	CSTF1	PCDHGA7	EXOC3	STX8	CENPK	RRAGC	EXTL1	LTBP3	NOL6	TNIP1	RTF2	VIPR1	DDX50	BAIAP3	OSBPL7	KLF3	TANGO6	PPM1D	CARD19	RAB11FIP5	BTF3	DUS3L	LIPA	MAPK8	MAPK1	FGF14	SNRK	RAD51C	SEC23IP	FLNB	IPO5	CAMK2N2	SLC16A2	HAUS3	NEK9	ARSJ	NAB1	COMMD7	ASAH1	FUCA1	MAPK10	JAK1	DGCR6L	ACOT7	SHROOM1	ATG4B	P3H3	METTL3	AKAP7	RANBP17	STAMBPL1	KCTD20	DHX8	DECR2	PIGW	ARMT1	PRKAR2A	AP5M1	ZMYM1	MFSD3	UBOX5	CLYBL	GID8	RNPC3	IKZF2	COPB1	CTHRC1	NINJ1	EIF4E	FAM168B	MAPRE3	TTI1	ZBTB8OS	HNRNPK	CHMP7	FXYD2	PGRMC2	FAF2	PARVA	AP4S1	RABEPK	NFKBIB	C8ORF90	RPS27L	CFAP54	SLC25A36	KIN	LTK	RMDN2	PPT2	PCGF2	SMC1A	DIS3	ACER2	JDP2	SLC25A29	RAD18	JPH4	TUT1	NOP58	FAAP20	MED26	ESYT2	PCDHGA10	TPR	SRF	RNF41	IFT80	CST6	NHLRC3	CRTC3	TBC1D15	NEURL4	PABPC1	IKBKG	KIAA0825	BCL9	ZFYVE9	FARSA	WDR43	FAM8A1	RNASEH2C	RMND1	PROX1	ASIC4	BCL7C	HRH1	B3GALT4	SFMBT2	LYPLA1	ATF7IP	DDX56	KCNH4	FAM161A	LDLRAD4	HIRIP3	RAD1	TARBP1	CNOT7	GAR1	MAOA	B9D1	GAD2	ISG20L2	RUBCN	BCAN	DDX42	LZTR1	EIF4B	CCDC174	CCL27	DTD2	ANKRD29	PPP1R8	FASTKD2	GPATCH3	ARHGEF10	KIF27	XPNPEP1	GPATCH2	GMPPB	OPN3	FAM184B	EIF4A2	CTTN	TRPM2	RILPL1	GUSB	SNX11	CBLN4	PLPPR1	PFDN2	BRF1	DNM1	NHP2	KATNAL2	CYB561D2	ATG7	LEMD1	ZBTB14	PLEKHO1	NCLN	CCDC9	ARMC6	SULF2	UCHL3	VPS29	ADCYAP1R1	TRIM13	SLC45A1	RAB5C	TGFB1I1	EED	KLF12	ERMP1	NAV3	SSH1	SF3B1	SZT2	TMEM117	DTL	ZDHHC21	KCNH6	GPR173	BEND7	EVC	FEM1C	VCP	SLC35A4	STEAP2	LYPLAL1	DDO	CCDC61	MIA3	SLIT3	C2CD3	SLC27A2	ZNF324	C1ORF74	FBXO22	KBTBD3	COL27A1	NUP35	ZNF622	RMDN3	ZFP1	DSG2	TLE1	UST	ANKRD55	SLC22A23	MBIP	RFC3	RPF1	ITPKC	PPP1R3D	CCDC22	PPP1R37	CHST15	EFEMP2	HDAC11	DPH1	ZCCHC7	MROH8	ALYREF	PHLPP2	APOO	GJA1	PTPRG	METTL18	STUM	CDYL	MED30	WHRN	EIF3J	NAGA	ETAA1	FPGS	GABPB1	SLC6A11	FAM53A	KLF5	RFX3	TMEM161B	YBX1	TEN1	MDGA2	DHX38	PKIA	GCLC	OTULIN	PPFIA3	C5ORF63	AMN1	ALDH6A1	LIMCH1	MYG1	SHC4	KMT5B	DENND3	SNRPD2	TAF3	DTX2	TOR1A	PRRC1	LYAR	SURF6	SMS	MFSD9	GSTT2	PODXL	ETHE1	ZNF207	RBSN	DBI	CBARP	PRR14L	H6PD	IKBIP	CHRM2	NDUFV3	NDUFA2	DLEC1	PLA2G3	LIN54	RPUSD3	FKBP8	INTS1	CLN5	CRYBG2	XYLT1	FHOD3	LRSAM1	TTC23	CERS6	ABT1	CHPT1	ATP8B1	ACOT2	ACTR3	PAPLN	MCTP2	HCRTR2	TBC1D5	PSMD3	PREP	PRKRIP1	CD55	NME7	RALB	UBR1	GATAD2B	ARFGAP3	ZNF606	KNDC1	NIF3L1	MTUS1	TMEM237	PNMA2	SMAD2	C19ORF81	USP27X	SNAPC2	ADIPOR2	BPNT1	RABL3	TBC1D22B	MPHOSPH8	ATXN1L	RPS6KA4	NOS1	SSH3	ARR3	WDFY1	RASGEF1C	CYTH1	SAP30BP	FBXO42	MYO10	KIDINS220	GBF1	MNS1	RACGAP1	RUNDC3B	RAB8B	ALDH4A1	CDON	PTPN12	TRAPPC9	CELSR2	BRINP1	ACHE	CMC1	BRCC3	ZNF672	TDG	MAPKAP1	MAP3K19	STK39	MOB1A	HTR7	NLN	VAV3	ELL	BLVRB	P4HA2	NIPSNAP1	MCC	SLCO5A1	GPC1	DNASE1L2	SLC8A3	CENPQ	PSMA6	GGCX	GPR158	WDR55	RFTN1	ANAPC7	SYNRG	GNA11	CAMK1D	RBBP8	ACBD5	NEMP1	FAIM	SKP2	GPLD1	FBXL20	NAPA	MSH2	SLC48A1	HNRNPA1L2	ZKSCAN7	TBC1D10B	GXYLT2	RCC1	ACAD11	NOL3	CBX5	WAC	STAU2	NOP14	FAM13B	UBXN8	ANKFN1	RHOBTB3	NUDC	VPS53	SAP130	KPNB1	NOVA1	PLCB2	DHX33	FXYD1	DEK	CCDC74B	TRIP4	PPHLN1	RSL24D1	SCN1B	GRM2	RRAGB	ABI2	FYN	CBFB	RND1	RPP38	GGCT	VPS52	PDE3B	SYT16	RBM20	CDK2AP1	CPA6	PFDN4	UBL7	KANK3	PHOSPHO2	FOXG1	GGA3	DVL3	LRRFIP1	ZBTB8A	NEUROD2	PSMC4	SWT1	PIK3CB	FBXO10	PWP1	ERG28	EPB41L5	TESK1	RNF32	SPOCK2	PGD	C11ORF68	RALGPS1	PRKAR1A	CLGN	YAF2	ZCWPW1	PTPA	ZMYND12	ETF1	RC3H1	POGLUT1	TFAP2D	CCDC120	ACTR1A	SLC1A6	GRAMD1C	DNAH7	SYNDIG1L	FIBCD1	CCDC177	SIAH1	MBD3	TWF1	POU6F2	ZNF2	RNFT1	CISH	GPRASP3	IGF2R	LIG4	SNAPC3	SORT1	NT5DC3	INTS13	SLC25A33	ALG9	MYEF2	DNAJB2	KNOP1	PIEZO2	E2F6	ZNF451	ZSCAN2	HAUS1	DAND5	MAF	GPC4	DPYSL5	BACH2	ARHGEF25	ANKRD11	NKIRAS2	NANOS2	NECTIN1	WDR11	ALDH2	PIP5KL1	WARS2	FAM174B	DTX1	RPE	MRRF	FAM110B	ZBTB49	ZNF892	FICD	PRCC	FBRSL1	TEFM	SEC61A1	SNX24	USP38	ITCH	FOXJ2	SMIM10L2A	DYNLL2	KLF9	CNNM2	WEE1	ZBTB44	CINP	RBAK	RAVER1	FBXO44	PPA2	CENPA	KLF10	FHAD1	KCNG3	ARHGAP32	RAP1GDS1	ARMC5	ADGRL3	PCDHB5	GSR	MRPL44	MEDAG	ABCA2	N4BP2L2	GPR83	LRRC8D	ZNF771	ZFPL1	CTDSPL2	SLC25A43	MAZ	TGFBR3	RAD9B	ATF1	PREPL	YIPF6	SIL1	ENKD1	AFAP1	NTSR2	LUC7L	KCNIP1	NRBP1	HDHD3	GNB2	MED24	EIF6	HRH2	INHBA	GAP43	SH3BP4	RASGRF1	CDKN1C	GSK3A	TTC38	SLC16A10	TRIM7	CELF3	WBP2	INF2	GPCPD1	ZDHHC3	NOL12	MYL6B	SLC1A1	PEX10	EIF2D	MTERF4	LAIR1	LRFN3	MOCS3	CD320	MPP7	RRM2B	GLO1	THEM4	ANKRD34B	SNX32	ZBED4	MTFR1L	RXFP2	RHOT2	CNPY3	TAX1BP1	ATP13A2	RBM28	RANBP6	ARPIN	SLC29A3	BAZ1A	ARHGAP31	ZC3H3	GEMIN5	MORC4	IGLON5	IGHMBP2	PUSL1	ARL2	RPL7L1	ADGRB1	N4BP2	TMEM167A	LMO7	TLE6	PLEKHF2	SEC61G	FAM156B	ZNF251	MGAT1	MTERF3	ARHGAP44	MRPS28	GPR6	CCDC126	ZBTB34	SEMA4B	USP13	GRK4	POMGNT1	SLC37A1	C19ORF12	SLC29A2	BCAT2	NWD1	BRDT	PTPRN2	PNKD	CDKL5	STARD10	ST6GALNAC6	RBMS2	GCA	ALDH5A1	ASF1A	PCK2	ECHS1	NEK6	FRG1	TRAPPC13	KIAA0319L	OPRD1	PANX2	QPCTL	PTCD1	DCPS	BBS2	SSC5D	AIFM1	AMPH	HBP1	MPZL1	SH3BP5L	PIGU	THOC1	LEPR	THUMPD2	GOLT1B	GDAP1	UTY	KLHL36	FAM210A	BARX2	HOOK2	PLEKHH3	GNB4	SUPT16H	POGK	LEMD2	SLC30A1	MBD2	MSI1	ASCC1	G3BP1	STYX	GRIN2D	PHC1	ZNF845	HPF1	USP35	PUS10	NCKAP5L	KIAA0930	SLC25A23	STX12	POFUT1	DCAF4	HLA-DMA	LETM1	ARRDC2	EXO5	SGPP2	ATP8A2	SMAD1	FAM228B	PPP5C	PLA2G6	MTMR7	QTRT1	ESRRG	CACNA1I	MED17	NAGPA	NF2	KLHL8	RNF126	ELMOD2	CETN2	PANK1	SS18L1	OLIG1	TMEM260	FAM13C	PIN4	RALY	MAMSTR	DGLUCY	TIA1	FAM117B	DSTYK	IRAK1BP1	GDPD2	AARS2	MKNK2	MAN1C1	PRTN3	MYDGF	GPSM1	NUMB	RPP40	PPP2R3C	PPP1R13B	FKBP7	CLRN1	ANKRD6	ZBTB7C	NCOA7	BEGAIN	PACSIN2	EMP2	NXPH1	CORT	MGAT5	POLA2	TTLL11	SPHKAP	SLC22A5	COQ8A	MMD	ACTN1	PGBD1	APBB1	IFT43	EHD1	RTN4RL2	YME1L1	SUGP1	SLIT1	RUNDC3A	COL23A1	BOD1	FEM1B	XKR8	FRMD8	WBP4	SLC24A3	HELLS	SCML2	ICA1	KHSRP	PPP2R3A	NPNT	MBLAC2	POC1A	SELENON	LRRC56	RBM15B	MRPL42	CRHR2	ZCCHC10	C1ORF174	RBM33	SOWAHA	C3ORF33	DCAF8	PECR	MINDY1	RYR1	SEH1L	RNF34	SLC29A4	WTIP	UPF1	LAT2	QRSL1	KIF3B	KIF26B	DDX52	HPCAL4	MANBA	ZNF605	MEIG1	NETO2	COPB2	ARRDC4	ZMPSTE24	NUS1	DKK3	IFRD1	MCM4	PIGK	CAMSAP3	MAML2	CUL7	LAPTM5	UBAP1L	THAP11	DDX18	IDUA	EIF3I	PFKFB2	WASF2	EEPD1	PGM1	TBC1D9B	TXNL4A	PAICS	CHAC1	ZNF467	MCTP1	CEP57L1	CHMP2B	ESCO1	ITGB3	SEC24B	RXRB	DEDD	MMAB	VPS9D1	FLCN	ZNF354A	SEMA7A	KPNA4	GFPT2	COPS4	CLEC18B	TTR	MORN2	CLDN10	DESI1	MTCL2	NSMCE2	VPS4B	ZSCAN25	NUP133	TXNDC5	TMEM53	CD151	MAD2L1	KCNT1	CPSF6	CLN6	SPNS1	CHIC2	ZNF879	PTBP3	KLF2	SUSD1	RPF2	CHRM3	FAM199X	NAIF1	LHX9	TMEM132B	ARHGAP25	COLGALT2	TMEM151B	STAC3	ZFP28	TPK1	AMPD2	PLEKHA3	NOL9	PTP4A3	TEPSIN	CLN8	ABCB8	IGF2BP3	PAK1	SMIM15	JSRP1	RAB3D	XYLB	ZBTB38	CCDC30	RIMS1	ELK4	CHMP2A	HPN	ZNF580	HTR4	DPP3	ELP6	PHF2	MEA1	POLN	ORAI2	GTPBP1	KIT	RAB4B	SLC25A47	GPR37	PPP4R3B	ZNF398	SLC27A1	NGDN	GBE1	SEPHS1	CDH11	SPOCK1	EIF4EBP2	MALT1	NBL1	TSC22D2	MRPS35	C11ORF24	CCNO	TMEM243	DDX28	RAB35	EFNB1	FECH	CTBP1	NPAT	CMTR2	ANGPTL6	SPAG8	KLHL4	DZIP1L	SCFD2	ANAPC5	TACC2	GAB1	CTDNEP1	RAB1A	C14ORF119	EGLN3	MINPP1	RANGAP1	NKAIN1	UROD	SPAG4	USP42	TSC22D3	ZNF593	RANBP3	PIP5K1B	NOP2	FNDC1	RBM24	CCDC17	TMEM234	SCARA3	NOM1	ADAM22	PPP1CA	MPV17L2	FAM76B	OVCA2	ZFAND2A	SLC35F2	BCL2L11	SOCS5	G2E3	HDAC1	TMEM132E	THTPA	RIOK3	ETNK2	DGAT2L6	SVBP	TRABD	AZIN2	FAM124A	ZNF784	SLC25A38	TMOD1	DDX3Y	RETN	SLC35A2	PRMT3	PLEKHA4	TRIR	NSMCE4A	CD99L2	RAPGEF3	ALDH7A1	CREM	RASA3	TESK2	MIER2	HHIPL1	EIF5	CCDC93	DCAF5	ITPR3	PRELID3A	CTBS	USP43	MFN1	BACH1	ASPG	RPS6KA1	CEP68	ADO	SLC35F5	PNRC2	TMTC2	GNB1L	C1ORF198	TOMM7	RBM22	UBFD1	IER3	CAB39L	MGP	CCDC62	ALDH1L2	KIFC1	RAD51AP2	GATAD2A	TRIM37	KLHL32	ECD	TTC4	PAXIP1	NDUFA9	RABGGTA	GIPC2	SPATA24	ILKAP	GART	PROS1	ZC3H14	ZNF569	INPP5B	GLB1	MFSD14B	UBE2G1	NTN4	DCHS2	PARPBP	HSD3B7	GPC5	VDAC3	ZHX2	SLC40A1	DNAJC12	POLR1B	USP25	ZNRF1	VEZF1	TBR1	BBS9	AKAP5	PGAP1	XKR7	AGO4	PACSIN3	DHDH	SIK1	LRCH4	MCEE	PLCZ1	BYSL	BORCS6	PISD	PASK	DCTPP1	EIF4E3	DDX31	SPECC1L	SRXN1	HS6ST1	FGGY	RAD51D	S1PR1	BCORL1	MTA1	NIPA2	MT-CO1	GBA1	NAGLU	DCC	RSBN1L	SUOX	ATG4A	SENP2	ASB8	ITGBL1	RAB42	HDAC10	PRKAG1	PSMD6	FLYWCH1	LRRC61	NUP155	LMF1	ZSCAN20	ZDHHC2	EYA3	ADAMTS9	HIPK2	MITD1	GTF3C4	ARPC3	OPHN1	NSMF	DNAH9	BCOR	PNMA1	CMPK2	ZNF438	LIME1	KCNJ11	IPO7	CLPS	NAA10	CCNE1	MAPRE1	C12ORF60	PRCD	NMB	RBM17	WDR91	ANKRD16	TSACC	DBX2	TRAK2	MMGT1	TTYH3	TMEM88	EHBP1L1	FSCN1	PSME1	CYSTM1	RTEL1	MEPCE	CDH8	PRPSAP1	LRCH1	ELAVL2	ACVR1B	FAXC	ASCL5	TMOD3	LCLAT1	FBN1	TCF3	ADAM18	SLC25A30	CYP2S1	RNF17	MATR3	C14ORF28	SLC39A9	IGSF11	KCNA6	WBP1	SWSAP1	CEP152	ZNF205	PLS1	MTF1	UROS	SCN7A	INCA1	MVB12B	OXA1L	EPHA1	KLHL15	RFLNB	CBLN1	DIABLO	LRRC51	SRSF5	SPHK1	GPR146	ZFP82	ZNF518A	MT-CO2	XAB2	SLC35C2	F2RL2	MCM9	YAP1	UQCC1	BCAM	NAT8L	ELOVL7	PITHD1	NELFA	SLC9A9	PCNP	IRGQ	TRPV2	NUBPL	SIN3B	MRPL19	TAF2	ACKR3	POPDC3	ALKBH2	CAV1	MYCL	ENPP6	FGF5	MTERF2	CCDC142	MAP2	TFDP2	XRCC5	RRAGD	FAM221B	WRAP53	PAX2	AP3B2	USP19	EIF2AK3	LRRC43	GDF1	LRRC20	CPM	COX20	ZNF518B	MAMLD1	RCBTB2	MGAT5B	FN1	DAP3	KDM5D	TBC1D10A	POMK	TPRN	ARID5A	BBS4	SUV39H2	LTV1	RAB21	PEX5L	FDX1	PIP4K2A	PLGRKT	GPN1	PPP1R3E	ILF2	ATF5	ST7L	TNFAIP1	GNAI3	SND1	DENND2A	CAVIN3	VPS35	EIF3H	HEXIM1	GNA13	TMEM170B	SUMO1	TERT	FZD9	TOE1	GPX7	GLB1L	ITPR2	SUCLA2	CMAS	ATF6B	THOP1	DCLK2	DHX29	METTL1	ZNF592	NIPSNAP3A	CHST2	CFAP61	CYP11A1	TRMU	PDCD7	ZDHHC22	TRNT1	CCDC32	EMB	MED4	THAP4	HDGF	MT-ATP6	DENND4C	ZNF526	CCDC71	MOGS	APBA3	RASL11A	MDC1	SAMD15	FBXO6	FOXJ3	MED27	SUSD2	PLEKHM3	NHSL1	VPS33B	DNM2	IFT57	PROB1	HFM1	SPX	ASTE1	TIAM2	NELFCD	ZCCHC17	HTD2	SMIM11	MTHFS	FAM20A	SCN9A	DDX21	ADAMTS16	LCMT1	CEP295	HSF5	TXNDC12	KCTD8	THUMPD3	PROKR2	TEX2	SYAP1	RTCB	LACC1	TNFAIP8L3	VAC14	RUFY2	ACSF3	CEP126	ST3GAL4	MB21D2	CREG1	MACC1	PARP16	DHRS13	CENPB	CEP95	UTP23	OBSCN	PHLDA3	THAP1	ERMARD	GPRIN1	BRI3	C7	REXO4	GTF2IRD2B	CSK	CPSF2	BECN1	NPY2R	ZNF768	SEMA4F	GIPR	WASHC3	INSM1	DHX16	SLC2A6	PDGFA	CSAD	PDCL3	CRKL	C16ORF46	G0S2	HCN4	NUCB1	NUP107	AIMP2	TRIP6	MFAP3	RNLS	PUS7L	BCAR3	PSD3	CCDC87	SUGT1	SAMHD1	MPV17	MZT2B	PGM3	ADAMTS18	FANCG	COPS2	DTX4	CAMKMT	POLL	TPM4	STAR	DDX60	SRGAP3	GEMIN7	CCT2	GPSM2	RDH12	KREMEN1	TM9SF4	EVC2	PRLR	C1ORF43	UQCRC1	IRF1	PBX1	SHROOM2	CCDC18	MME	C18ORF21	P3H1	CACUL1	KCNK4	MRM2	GAMT	ATG10	FAAP24	INPP4A	SLC4A2	PDE9A	SPSB1	UNC119B	ASAP3	TTLL1	BRPF3	HK1	SKA2	SNX13	ZKSCAN2	AKAP8L	ARFIP1	ARHGAP27	DOK7	DDX20	TMEM183A	ZNF429	PHYHIPL	ERICH1	ZMYM5	GCC1	CAVIN4	ADAM9	ZBTB39	TADA3	OVGP1	ISM1	ZMAT4	TIAM1	LRRC10B	KLHL22	SCO2	RYBP	PRMT2	DCLRE1B	TNXB	PDCD11	PGPEP1	IL17RD	TBC1D2	DNA2	TSC22D4	OSGEP	LRP4	STARD13	BCAT1	MAP3K10	GLMN	BMPR1A	CD276	TBC1D22A	NSMCE1	CHCHD1	GIPC1	XRCC6	CYBA	LRRC40	NXF1	SRPRB	AMPD3	APEX2	PEX3	PRDM5	CD2AP	PKP2	VMA21	MRPL18	NR6A1	DUSP16	LAMA2	XKR4	PRDM12	MT-CO3	SLC9B2	CENPC	PSTPIP2	KIAA1958	ITGA11	NRROS	RHPN1	TIGD5	RRP7A	SCAMP2	TWNK	TSG101	TNPO1	ECM1	UBLCP1	COQ4	NUDT22	TTC5	CEBPD	PAK2	CDC7	AVEN	P3H4	MYO1H	R3HCC1L	SCPEP1	SPA17	SPIRE2	PXYLP1	CCDC92	SLC35E1	GRM8	ZFYVE27	HUNK	ATP6V0A1	ALKBH4	PHF23	CCDC57	ZBTB46	CLEC11A	RASA4	ADGRG1	SEC14L2	NPAS2	COMMD10	STAM	RTTN	ADGRG6	RNPS1	TMEM123	FBXL7	RWDD2B	ESYT3	LRRC8A	UVSSA	NAPB	LIMA1	CCDC181	RASGRP2	HS3ST5	CPSF1	TEKT5	LGALS3BP	DNHD1	FGD3	TRMO	STK25	CFP	BAHCC1	BMS1	BEAN1	TMEM141	RPUSD1	EIF3G	LIMD1	BLOC1S6	TSEN15	ASB1	ARMCX3	NOL7	NAA35	PDSS2	CHM	HIF3A	ATP23	PPM1M	NAMPT	CLDN34	MAVS	RAP1B	SYN2	BLOC1S3	DNMT1	ZNF570	PRUNE2	GALNT10	LCA5	APPL2	RAP2C	ENPP4	DTYMK	ZNF483	CDH20	TRIM3	FSBP	UFM1	FAM149A	MCAT	MINDY3	TRAF2	SLC16A6	MBD4	PRR12	LRRIQ3	NIPAL2	FAM229B	FAM53C	TMEM79	ARL3	TMEM126B	SMIM14	MAP10	PSEN1	MRPL16	KATNB1	GTF2E1	ETFB	TLL1	TOR1AIP1	IGFN1	PC	ZNF628	ZNF608	CPEB1	METTL24	CENPE	SLC8A1	FKBP5	LATS2	RALBP1	ANKRD13B	RIN2	INPP5A	PTPRS	NR3C2	POLG2	PRPF31	ZYG11B	FST	ANP32E	MREG	UBXN2A	KPNA3	CDK16	LLGL2	KBTBD11	DPY19L4	CATSPERZ	TCEANC	IQGAP2	LMF2	ZRANB3	C19ORF47	SEC14L5	GALNT1	HNRNPC	ANGPTL2	ESAM	PSMA5	SHROOM4	KCNK12	PMPCB	TRAF4	GTF3A	APBA2	NR1D1	IMPG2	SOCS1	CHST8	RIIAD1	LNX2	LMTK3	GTF3C2	SRP72	FZD3	TK2	HLA-C	HSD11B1	C11ORF52	SUPT3H	NRAS	NCALD	WDR54	BCAR1	UCK2	RBM41	TJAP1	GABPA	EHBP1	SLC9A4	TMEM63B	SLCO2A1	PAK6	HECTD3	ANAPC2	WDR17	TMEFF1	SLC39A12	CPEB2	PINX1	SEPHS2	SAMD8	TSPAN11	RFFL	MMP24	SNRNP40	CYTH3	UBTD2	ASPHD1	TERF2	POLR3B	RPUSD4	MOBP	TOX	GJB6	ENO3	MRPL12	ENO4	SEMA3C	EGLN2	KLHL38	EIF5A2	TTC22	ANGEL2	ARMC7	ZSCAN21	PDE8B	STX5	ZCCHC4	POU3F2	PPIL1	LCP1	PYGM	THRB	CLCN1	PHKA1	METTL14	LYPD6	RSU1	GPS2	HEATR5B	STXBP4	MROH7	OTOF	LRP3	PSMG1	PDGFRA	PRDM8	CD74	ALPK1	NBR1	CHCHD6	OLFML2B	LHFPL5	UNC5A	AMDHD2	WNT4	SPR	MRPL10	P4HA1	ADCY7	SMARCC1	PRMT1	PROX2	ATMIN	RYR3	WDR13	ZBTB11	ITGA2B	CIAPIN1	HABP4	VKORC1L1	MAS1	SPTB	ACCS	PLCB1	PEAK1	USP20	RTN2	GNAL	HNRNPH1	COL1A2	SMC6	PAIP2B	PRKAA1	NDUFB5	PCDHGA4	HPGDS	LRRC4B	ISOC1	ARL5C	TMEM268	HIBCH	TSEN54	VAMP4	KRT222	GCFC2	PRKCD	CNTNAP4	C6ORF47	RBCK1	RNF121	ELF1	JMJD7	PSMD10	SPRY4	PARN	SPATA2	AOC2	PEX19	TCTE1	NOP16	EPG5	MT-ND4	EBF1	ABCF3	CADM4	SLCO1C1	PIAS3	KLHL18	OTUB2	RAP2A	ADGRA2	GALK2	EIF2S2	PI4K2B	RIT1	EXD1	TRBC1	MSH3	ATP6V0E1	FGF11	TPBGL	CBR3	XRN2	HSD17B10	HIKESHI	PPARD	DUSP28	CWH43	FBXO16	TCP11L1	IL1RL2	GAREM1	IGFBP7	CDH24	AK2	BTG3	LARP7	RPIA	ZBED3	DCTN2	NOSIP	CEP128	ZNF76	IL17RE	KLHL31	ANKEF1	NSUN3	TMEM219	TPPP3	TFIP11	MRPS22	YTHDC1	ZNF316	PFN4	NTN5	UNC119	TTI2	BTBD3	BCL2L2	ZCCHC9	UBE2Z	SNRNP35	EIF3M	PRPF6	FIS1	C1QL2	CPXM1	DHRS7B	GCSH	PDP2	HPS6	IGHM	TMEM94	RRH	FRG2C	TRIL	AREL1	PRICKLE3	TKFC	EXOG	LPGAT1	NUDT16L1	PRKD1	FOXN2	ZNF18	MYD88	KCNQ4	SNX20	IWS1	SNX9	PLLP	CCDC127	EIF2AK1	SDC4	FBXO47	TXN	INTS12	NTS	PALD1	TCERG1L	GRAMD1A	PCSK1	TRAP1	LNP1	BCKDK	CELF6	LGALS8	SLC19A1	CAT	MFF	UFSP1	DIS3L	CHST1	CASP7	CCDC86	ACER3	C1QL1	PFKFB1	LONRF3	COX6A2	PEG10	CXXC4	PERP	LAMA5	CR1	RHBDF1	CDR2L	SSX2IP	PSMD12	RNPEPL1	CENPW	PLSCR3	HLA-E	VPS25	ACOT9	LGI2	CEP41	GOT1	GMNN	N4BP2L1	ARHGEF40	RNF133	GOSR2	GGA2	AMZ2	EIF2B3	FIG4	KRT20	INCENP	SDHD	TTPAL	STAT5B	NNT	ALAD	MBOAT4	RTKN	DLX1	GPX3	SRSF4	VSIG8	MCM3AP	MIOS	GHR	POP1	GMIP	CEP76	RELT	FZD8	SESN2	TIGAR	IGSF3	TAPBPL	HAUS4	HERC4	CLPB	PKDCC	INIP	ATPAF2	NIM1K	ACD	EFCAB12	PLTP	GULP1	RGS8	MAP3K1	PCIF1	NPHP4	IDH3B	GPATCH4	MCF2	FBXO3	MAP3K8	C1R	DMWD	GATM	CAST	LSMEM1	POU3F1	ZNF648	KIF5B	NDUFAF8	DCLRE1A	HPCAL1	EFCAB14	PXN	TIMM17B	ZNF667	SLC35A3	ACO1	GORAB	AXIN2	SLC35D1	CHST10	BCL7A	MT-ND6	WDFY2	ACSS3	RRP36	SERPINA9	ST8SIA5	GLS2	TCEA2	ARNT	MIS12	AP1M2	CATSPERG	AMZ1	GLIS2	MTURN	HS3ST2	ARFGAP2	MYRIP	SSC4D	HELZ2	FANCL	BRMS1L	WDR31	UBALD1	UBE2H	HILPDA	CDKN1A	TTL	COL1A1	ZNF200	ZNF362	MICALL1	NEMP2	PDE1B	SEC22C	ZBTB45	HELB	GDI2	RERG	MRPS27	SMARCE1	AMACR	ACR	TRPV6	GTF3C1	PDYN	PRRG3	ADAL	PCDHGB6	FAM181B	CORO1A	GPT	KCNH7	SRCAP	MTMR1	HIPK4	HIF1AN	MED19	HGH1	DNAAF2	FZD1	MAP3K21	CNTNAP3	WDCP	SRL	EXOSC4	CYP4V2	BLM	MINDY4B	PCDHA2	CYB5D1	LSG1	RAB39A	INTS9	CRAT	PKMYT1	CCDC14	NRBP2	HBQ1	DCLK3	DOCK4	ZBTB17	PHF5A	LFNG	C8ORF48	CTU1	TOP3B	ADAMTS1	PLXNB3	SAT1	C2ORF49	PRPF38A	CHSY1	NCOA5	FZD4	HCRTR1	GNAO1	MORF4L2	POMT1	PRSS57	ASPHD2	IFT22	LONP1	ZFC3H1	TMCC2	TMEM144	LONP2	CNDP2	POMP	TTLL12	SLAIN2	KLHL14	KAT6A	P2RX4	NPFFR1	PDXDC1	TUFM	TMEM232	BDNF	KIF13A	VANGL2	KIAA1614	TGDS	MAN2C1	C4B	TRMT12	PATE2	TAC3	ZNF626	UHRF2	NUAK2	ZFAND4	FRS2	ZNF646	MYPOP	TUG1	FLT3LG	SOCS3	SLIT2	FBXO36	NUB1	ANKRD50	DNPH1	VWA5A	CUEDC1	FOSL2	ANGPTL1	TOMM40L	GPR61	NFKBIL1	SLC43A2	PACS1	IFIH1	MFSD13A	HMGCL	ST3GAL3	ORAI1	BMP2	SHCBP1L	COX18	TIMM8A	LEO1	NANS	MKKS	PPIE	RIN3	CAPN7	ABAT	SEMA4C	RPL22	MYO6	EID3	SCRN3	AGBL1	C10ORF95	GEM	JMJD4	EFL1	MYRF	POLR2F	CSNK1D	ABHD5	STYXL1	TLCD2	SAP30	ZFHX4	RTKN2	ZBTB40	MYOM1	SYNE4	CABIN1	ARPC5L	SLC7A10	CRB1	PNLDC1	KAT5	ALDOC	OSBPL11	UPF3B	CTSC	STMN2	MLC1	TTC27	TRAT1	PNPO	PRSS22	TYSND1	NDUFAF2	ATL1	AAGAB	RUFY3	ZNF383	NELL2	CDH15	CDKAL1	GTPBP10	CWC25	MORC3	SEMA6C	RRAD	SH2B3	PRIM2	ST3GAL6	HDAC3	PPP1R16A	PAK1IP1	NACC1	LMO1	ATE1	UPRT	LACTB2	RIPOR1	CDK5R2	FANK1	CES5A	ZNF839	PLCL1	DGAT1	FER	PSMB7	VGLL3	PMP22	RCAN1	CALB2	SDF4	S1PR3	PCDHGC3	PANK3	PLXNB1	TBCCD1	HTRA4	CCNJL	PYCARD	PELO	VPS45	LRTM1	IDNK	GMNC	AP5B1	EXOSC10	VPS11	ARAP3	CHMP6	MCUR1	PCDHB3	FKBP9	NTNG2	KANSL1L	CPT1C	TBRG1	HDAC2	LHPP	SLC15A3	CENPP	SHCBP1	PAG1	IL4R	EGFL8	METTL15	ABHD17C	FRMPD3	GTF3C3	DBN1	MASP2	SHH	SACS	PTGR2	CPNE8	GALE	ELOVL2	INPP5K	PCDH18	ENOX2	TRDN	EID1	CATSPERD	ZPBP	RPAIN	CASP9	GPR3	FBXW5	CERCAM	ZNF219	TCEAL1	NARF	N6AMT1	ZNF423	ZFP37	PRKAB1	PDE5A	DCDC2B	CHMP4C	GJD2	L3MBTL3	TRPC5OS	KCNU1	RAB30	TTLL13	C14ORF132	KCNH1	TMEM114	FCGR2B	SDHC	SMIM24	OMA1	RSRC1	ST6GALNAC4	LHFPL2	DUSP4	ID3	GAD1	ERC2	VAMP3	GINS4	KCNS3	ITGA3	ZNF248	CYP2R1	IMPA1	SEMA3D	CCDC149	IMPA2	PDK3	PLCXD2	POMC	BTD	PRKCI	IARS1	DNAAF5	PHTF2	DIS3L2	DCAF15	SLC39A7	CDC34	MUC3A	CABLES1	ZNF850	UBE3D	SCRT2	RXRG	RECK	TNFRSF4	RPP25	CHAF1A	C10ORF88	EPOR	COL15A1	SEMA3A	DENND1A	GLIS3	CX3CR1	ACBD3	PHGDH	GPS1	CLIC6	GTPBP3	FOXRED1	PIGA	REC8	PGC	FGD2	ANKRD63	CTSZ	C8ORF58	MFSD2A	CSRP2	DPP4	MAPK15	MYSM1	VSIG2	CD9	COL9A2	PRKACB	MED29	CACNB3	ALG5	HYPK	VPS37C	TIMP4	GYS1	RFK	CFAP46	MTHFR	DNMBP	MPV17L	SF3B4	SLC37A2	SNRPA1	SYTL1	ZMYM6	VRK1	ZWILCH	IGFBP2	PLA2G1B	NUDT14	SLC9A7	RWDD3	STK38L	ELOVL1	EVI5L	CRACR2A	PPID	FGF9	TADA1	PSAT1	AGK	CALR3	TMCO6	TXLNB	XRCC2	BHLHA9	FRMD5	HS6ST2	TNFRSF10B	AP2A1	EML3	SKIDA1	PATZ1	CGGBP1	TMC8	ELOA	CECR2	AKAP8	ALG14	ONECUT2	XPNPEP3	ENG	EAF1	HYOU1	THOC6	ZNF786	FRS3	CSF1	PML	DYRK1B	TSHZ1	CTF1	COL16A1	NBN	WDR75	UBTD1	TGFA	SPARC	ATOX1	ELAC2	ATP2B1	CARF	CDC40	SLC7A3	TNFRSF8	RFX2	RNF39	PCBD1	CCHCR1	KLHL20	MCM7	POLRMT	MAPK7	NDOR1	ECHDC1	C3ORF20	TRADD	PCED1B	HERC3	TCF19	GCK	ITPKA	AQP4	C8ORF89	CNKSR3	LIPT1	UBE2Q2	KAZALD1	TDRD3	ISL1	ATP7B	PARP3	F8	DYNC1LI1	HR	WDR46	TRIM36	ACAD8	TBC1D8B	PAFAH1B2	HAUS5	C17ORF58	NEU1	RASAL2	SMAD5	C10ORF143	RIPK1	LRRC74B	CTNNA2	PACRGL	LIN28B	CHRNB3	INSL5	AFAP1L1	EXOC7	DAGLA	RBBP5	POLR3C	EIF2S3B	PDE12	PTPN13	ZNF280B	NCBP3	FBXO45	DUSP10	ALOX15B	LHFPL4	PPP1R26	PROM1	CUL2	MDM2	TTBK2	EFCAB10	PBLD	RGS17	APOA1	FASTKD5	REL	CA3	FDXACB1	HELT	CNTNAP2	ANXA3	KLHDC4	BEND3	NPC1L1	MICAL1	B4GALT1	SLC31A1	TMEM74B	UBQLN4	FGFR3	CKS2	SDR42E1	THBS3	MRPL45	RTN4IP1	GAB2	TRIM24	DNTTIP2	SLC46A1	ARHGEF17	RNASEH2B	HYAL2	PCDHB6	PPFIBP2	PTPRB	ARMCX2	MEF2C	INTS8	LPP	L1CAM	CREB5	DHRS11	SCN5A	SMO	NSFL1C	CTXN2	EDC4	GOLPH3	NRIP3	ARAP1	TOP3A	IGF1	GCC2	RINL	GTF3C6	GPATCH2L	CYP26B1	XRCC3	MAML1	LITAF	NAALADL2	GALNT17	PLEK	CDPF1	KCP	FAM43A	SPRY1	NSRP1	GREB1	SPATS1	FNDC5	VEGFD	LAP3	GPAT4	NIP7	SLC16A14	AMN	TRPC3	TCAF1	FAM133B	ZNF367	TPCN1	RHO	DERL3	TP53I13	HTR5A	ACOX3	CHTF8	DCAF10	DNPEP	TBCK	SERTAD3	BUB1B	EFCAB5	ABHD17A	SYT2	HDAC8	MTHFSD	ZIC2	AP5S1	CCL23	PEMT	GABRQ	CGRRF1	COL20A1	NUDT7	TRIOBP	FBL	LRRC47	RAB2B	ANGEL1	TCIRG1	FBXO30	TTLL9	CEP131	PIK3R6	DPYSL4	RSPH4A	CAVIN2	PSME2	BCL2	GFRA2	GPR108	SH3RF2	USP3	RHOG	CSPG4	CPNE3	RGS13	SYNE2	EHD4	BTBD19	CWF19L1	CHRNA6	MPST	KCTD16	NR4A3	NEB	CD33	TUBGCP5	SPHK2	PAQR3	AEBP1	WNT9A	GMFB	ALDH1L1	KLHL42	LRRC75B	HTATIP2	SLC38A4	ARL5B	DLG3	ADAM32	ASCL4	PAIP1	SCNN1A	FOXN3	ST8SIA4	ARL8B	TAF1A	SLC30A4	KCNH2	NCK2	APOOL	ACSS1	ANAPC13	ARL6IP6	VWC2	ROR1	ABI1	TTC39C	AR	H2AC18	SERPINB1	DLEU7	FAAP100	FAM186B	PLCD3	PPP1R13L	CSRNP2	BCL9L	MAMDC4	RIMKLA	IRF7	ACSBG1	BRAP	KIF24	SRRD	TTC14	BTG1	ADAD2	AMOTL2	TDP1	PTPRU	MAGT1	SMG8	PPIH	FBF1	SYCP2	ZC3HC1	ZNF821	KLC3	WASHC1	ZBTB5	TOGARAM2	BAHD1	COL8A1	NME1	FGF7	MMP15	JAZF1	HAUS2	TACR1	TBC1D10C	ARHGAP4	RNF180	CFAP70	MKNK1	MCUB	PHYKPL	CCNE2	RPS15	PDGFRB	NAP1L4	MTFR2	TMEM229B	MBTPS2	CYP20A1	ECI2	GOLM1	BHLHE40	HS1BP3	NEIL2	LRRC1	CPSF4	CASP12	RBBP4	JCAD	WDR70	SAP30L	ANO2	IARS2	ACE	ADAM12	PARP11	WDR89	POLR1E	HAPLN1	TEC	TRNP1	GEMIN8	TBC1D19	ELMOD3	EXOSC7	MTCP1	UBAP1	PRDM4	GAB3	GPR39	CTDSP2	XPC	SUCLG2	INTS2	EXOSC2	CCNYL1B	TSR2	TMEM263	CD59	MRPS18B	GJC3	PLAT	PLK1	ZGLP1	SLC35G1	ENTPD7	OPTC	RNF40	CLCN6	TNFRSF18	NAA60	ZFP36	GGT7	SIAH3	SYNGR2	ZNF516	TMTC4	PON2	SRRM1	DCP2	CISD3	IFT46	C3ORF18	NT5C3A	ENHO	LENG1	CSGALNACT2	ANAPC10	ZFP36L1	TIMELESS	MARVELD3	UGT8	LRG1	ZDHHC12	ZFP14	MIA2	IKZF4	ODC1	C12ORF56	MAN2A1	DOK4	GNG8	SCLY	STAC	CBX2	TPPP	ERBIN	NPHP1	TRDMT1	TRIP10	ADRA1A	HYDIN	SHQ1	TPGS1	CCDC43	VCAN	CBY3	DUSP5	PLBD2	FOXQ1	FNDC9	LIG1	ATP2B2	CKAP5	ERLIN2	WDR74	MSANTD3	PQBP1	MCM5	PFKFB4	RANBP3L	IKZF5	TAF1B	MYO1D	MNDA	BLNK	GALNT12	ICA1L	ADI1	TMC7	KLHL35	NKD2	AKR1E2	FAM98B	SUSD5	TOM1	GFOD2	PROSER3	TDRKH	JPT2	DCDC2C	SACM1L	DLG5	SLC10A3	SNTB1	P2RX7	SLCO4A1	C16ORF90	WNT7B	GCLM	GCNT4	SH3BP1	CADPS2	GSTM1	PAN2	DDAH2	SPMIP7	KARS1	PRPSAP2	ZBTB43	ACOT8	KRT1	LY96	CRLS1	SGSH	SELENOP	ZNFX1	TRIM44	APBB2	GUCA1B	BLOC1S5	SLC7A11	CENPS	ZDHHC14	ZNF711	KY	TMPRSS7	TSPAN9	MTHFD2	VPS26B	QARS1	MDK	DEF8	PTPRH	RNF123	FKBPL	CTIF	POLK	CIB1	ENGASE	PALLD	SASS6	SMIM3	FCRLB	RGCC	MGAT3	ZFP36L2	PCDHB14	GPR180	PKD1L3	ADCY5	SMTN	B4GALT7	CLTC	KIF20B	TUBA8	AMHR2	FUT10	GRIP1	AGBL5	CIMAP1B	TINF2	EID2	PDE8A	TPCN2	KLHL1	LPAR6	IMPACT	TRIM35	OSER1	CCM2	NUBP1	LIN52	WWP1	USP51	PELP1	AZIN1	ASB13	PCDHB10	MATN3	TEDC2	TACR3	FBXW4	RASD1	TRMT10B	ELOF1	C12ORF4	AMD1	MICB	TIGD3	LPCAT1	TGFB2	MMACHC	VAT1	TSPAN14	FAM241A	S1PR2	SBK3	MLF1	PBX4	TSPAN15	MC4R	ACTR8	PLEKHG1	IMMT	MED1	GLOD4	MAP4K5	TCTN1	CD200R1	TBC1D32	CCDC85C	TLR9	DDX10	SOX10	SNRNP48	CROT	TARS1	SERPINF1	GPR18	SPATA1	TAOK3	DAZL	NRG1	DNAH10	MASTL	NRAP	MTRR	NFYA	VHL	ZNF883	TXNRD3	TTC39B	UBN1	UBAC1	PLCE1	PKHD1L1	METTL6	KCNK15	SRSF2	C17ORF80	SHMT1	COL5A2	ZMYND10	GPC6	SPC24	UAP1L1	ASNS	SHISA8	HSPA1B	CCNJ	HNRNPUL2	FAM83H	HJURP	SBSPON	RIOX2	NFIL3	SLC25A42	SLC6A16	PLXNA3	TIMM17A	ALLC	ZNF454	GON7	CASP6	MAD2L1BP	TEX50	KLF11	ESR2	NCKIPSD	ABCG4	TRAF3IP1	TNFAIP8L1	DISP3	OXTR	GSTK1	DDIT3	ZAR1L	ENKUR	VASN	PCDHA5	SLC16A1	TAGAP	SRFBP1	C20ORF202	SAMD12	PRKD3	AGT	RARG	SLC26A2	RSPH1	TUBGCP6	SLC5A6	SAG	ZNF551	RASGEF1A	MYCN	WIZ	PDE1C	SYCP3	SENP6	MRPL3	JPH1	RBM38	OAF	ARG2	MYADML2	TELO2	NKRF	GINS2	TBC1D20	LRRC10	TGM3	FIRRM	SP3	HOPX	ARHGAP24	COPS7B	DTWD1	KIF15	TBC1D4	DHRS4	DCST1	URM1	GLI3	KDM4C	EPHA8	HAS1	PRRT1B	PTER	GRID1	UTP6	GLT8D2	POLE3	ASPRV1	KCNK3	ZNF35	BIRC3	PMF1	OSR1	PPP1R3C	KCNN3	FAM151B	SRPK2	DDX49	ZNF280C	NPHS1	CCDC167	HHAT	CMBL	DRC3	TRPV4	ALDH18A1	NXPH4	TDRD7	STIP1	PTPN4	PARP9	ATP13A1	TIFA	ALDH1A1	ALKAL2	TMOD2	ARL17A	NEU2	PLA2G2E	PDZD7	SMCR8	MTRF1	ATP6V1C2	OGN	STARD7	RILP	ACTL6B	CLEC3B	SMIM17	APAF1	KRT9	EPHB6	CMTM6	SLC38A7	MYLK3	ABCB9	SERPINB8	FMNL3	RBM34	POLDIP3	ALK	IRAK4	NEK3	PARP4	IKBKE	HRK	SPINK8	TTC17	PHOSPHO1	DDA1	STARD8	MBTPS1	FMOD	GNG4	GAL3ST1	L2HGDH	LST1	SGO2	TERB1	MAK16	HEPACAM	ARL1	ABCD4	ENTPD6	PTGER4	ZMAT5	WDR45	CRHBP	C1S	LGR5	KIF22	ENTPD3	PGF	LPCAT3	CUL4A	GLYCTK	THBS1	TBRG4	GEN1	MMADHC	PDE6H	LCAT	AFF1	RARA	ALDH1A3	ERCC2	TRIM25	METTL13	TDRP	TACSTD2	NPR1	AGL	PTPRQ	NEK2	SNX5	SYT12	SNX4	NEU3	LDHAL6B	SERPINC1	VCAM1	AKAP12	DBNDD1	STAP1	SLC26A11	KIF23	LRRC41	MTBP	EDNRB	ZNF668	TRAPPC12	SUCLG1	OAZ3	WNT2	DBT	MON1B	ZNF800	RAD50	NYNRIN	GLE1	DLL3	FANCD2	SNAP23	RGS9	METTL27	CMTR1	ROPN1L	SERPINE1	NACC2	SFT2D2	CDC42SE1	DTNA	INO80C	NCF1	RBPJL	ID4	COPS3	SH2B1	SPATA21	TBX6	BEND6	CYP2D6	ACCSL	WSCD1	CAMSAP1	PARP10	PLIN2	FYB2	SNAI3	CPQ	SLC46A2	PNOC	HM13	HSBP1L1	MTSS1	RNMT	CCDC27	VAMP8	MAFF	ADAMTSL2	SPMIP6	IPO13	PRKX	DNAH1	HADH	FAM98C	MSS51	LRRC39	GDF11	FAM117A	ZFAT	ZNF853	ALDH16A1	RBP4	RPS6KA5	CSRP1	CRIP3	RPUSD2	FANCB	TRAPPC3L	TFPI	SLC17A9	GLP2R	NDP	STK24	CRY1	HYAL3	SYDE1	UCKL1	ADRA2A	RIN1	ACTR2	MTHFD1	WDR18	GSN	IFNLR1	TMEM238	CD24	PTCH2	HEXIM2	MATN4	CHST9	TST	PHYHD1	KCNH8	SH3BP2	SIM1	MT1A	TNNI3K	MAGEB6	STK31	NR1I3	NAPRT	HEBP1	TMF1	RFC4	IRF8	TSPAN2	RBBP9	SNX12	ARPC5	R3HDM4	MOB2	OXNAD1	MAP2K2	PRRG1	TRPC6	TNFAIP8	NKAIN4	ACADL	ARHGAP18	NOMO3	FUBP3	ERGIC2	KLHL26	NUDT13	PAM16	NEU4	CCDC91	AMOTL1	DACT1	RIBC2	PCNX3	HTR2A	SOCS6	CHST7	IFT27	OTOP2	PCDHB7	LRRC19	NCAPH	TRIM68	MRPS30	PRELP	DMKN	CLCN7	CELA1	RBX1	UXS1	FOSL1	TEP1	ACAA2	NEK1	VIPR2	HSD3B1	DUS1L	DYRK2	FBXL8	WNT10A	SHMT2	FBLN1	GPR34	KCNJ10	MSRB2	AHNAK	IRGM	SPDYA	PRODH	SMAD6	MLST8	DEDD2	SAMD9L	SPAG16	CDYL2	THBS4	BTBD16	PTGER1	NMRAL1	SLC2A12	PAPPA	SLC18A2	CCSER1	MAP4K3	SRPX2	KCNJ12	CHST11	CDH22	JHY	ADAMTS17	FBXO46	EBP	EGF	BSDC1	PSPH	FBXO9	PFDN5	BROX	FABP7	DRD4	CYP27A1	SEC16B	LAMA1	KANK4	SERINC4	SATB1	CD14	C2CD4D	MARS2	CD37	KATNA1	NFKBIE	IGF2BP2	FERMT1	ZNF787	SKAP1	C3ORF62	NUDT2	DLK1	RP2	IGSF1	CREB3L2	SEC24D	ZDHHC5	SPATA32	LAMB1	RPS6KA6	DDX19B	TGFB1	MMP11	ZNF687	CATSPER3	ADCY10	TRIM45	PTH1R	NLRP6	SOX18	ZFHX3	LAYN	WDPCP	RLN2	DISP1	TMEM106A	COL5A3	LYRM4	UPK1A	RAB29	CYB561D1	EVA1A	UHRF1	CALCRL	LRRC73	DHFR2	ICAM4	OFD1	C2CD4C	RIOK2	BEST3	PPP2CB	FGF23	CRADD	XAF1	MOB3B	SCIN	ZFP92	PPP1R14A	CLIC1	SPATA13	SLC25A35	GUCY2D	C4ORF54	MLEC	USHBP1	NHLRC2	ADAMTS15	PCSK7	NHEJ1	RASD2	SCRT1	OSGIN2	LY6S	PPP4C	ZNF326	PLD1	PGPEP1L	NOG	RAP1GAP2	NFYB	B4GALNT3	PPP2R5D	PURB	AP3B1	TNS4	ATG2A	RND3	TRIM65	EMILIN1	TES	OLFML1	STK36	GZMK	LGI4	VTN	MTMR10	FAH	DRD5	BGLAP	GNPNAT1	CAPSL	ZNF12	SP1	ARSG	ARHGDIB	ALDH1B1	PNPT1	DYSF	ILK	TMEM266	ZNF627	PKD1L2	CNPY4	SEMA3F	SOWAHC	MCMDC2	ARSI	IQCM	CYTH4	PCDH7	CPLX3	PSMA7	KPNA2	CTU2	MAFB	RGS16	PABPC4	C3ORF52	ZHX3	BANK1	WDHD1	MAPKAPK3	VRK2	EPHB1	GRB2	POC1B	EIF3L	ANGPT2	AMDHD1	MUTYH	AKIRIN1	GPRIN3	MPND	EZH2	AFG3L2	OLFM4	POU3F4	DMC1	PABPC1L	MTG2	GDF10	BSPRY	TTC7A	ITGB1BP2	CTNNA1	PFN3	HSPBP1	CREB3L1	ST8SIA2	USP39	ITPA	C6ORF118	GPN3	CAD	PYROXD2	SFXN2	EBF4	GLRA1	PSMA3	E2F4	NAF1	PTPN20	COA4	STC2	MSLN	MOCOS	ACADVL	ZBTB21	PM20D2	ZNHIT6	MAPK8IP2	PCDHA10	XIRP2	FEZF2	TAF4	KATNAL1	CDC6	CAPN15	SMIM35	ARHGEF37	JAK3	WDFY4	ITPK1	TTF1	SLC25A19	ZPR1	TMEM192	LRRC75A	RAP1GAP	SIN3A	SP4	CARHSP1	GPR161	ZBTB8B	SELENOO	CFAP52	IDH3G	ABCA4	VPS16	PES1	TGFBR3L	CKAP2	SERPINB9	PLIN4	CHEK1	GDF15	EMC8	ACVRL1	TMEM267	ACAD9	DNAH14	RECQL	KMT5C	UBE2T	SAR1A	SLC27A3	SPSB2	EXT2	ZNF654	PPEF2	SLC12A6	IL13RA1	NRARP	PCYT1A	INAFM2	CYP2J2	SCARF2	ANP32B	CRACR2B	IPPK	FOXP2	MIPOL1	HOMER3	INHA	SLFN12	PEX11B	MYCBPAP	ADGRA3	EQTN	GRIA1	LZTS2	CHD7	TMEM63A	USP50	C22ORF39	CXXC1	DFFA	GOSR1	SHROOM3	KCNMB2	SLC25A51	ATP2A3	OSGEPL1	HIC1	SRSF9	CBLB	F11R	PLVAP	FRMPD2	ZDHHC7	MYC	ARCN1	IFIT2	NRM	NEDD1	HEBP2	WNK4	RHEBL1	GTF2F1	PHKG2	TNNC1	ORC3	PRDM7	MCCC1	ITK	ZNF777	SNRPC	NXPH2	FADS3	C4ORF46	KBTBD12	NOXO1	DNAJC18	RBM19	CCDC24	PDZD8	OPLAH	KRT2	AP1G2	TDRD5	TEX9	CRYZ	HES7	BCL6B	C1ORF115	PCOLCE	TMPPE	DYNC1LI2	EFNA1	PPM1K	PMFBP1	SNRPB2	MRPL37	DNAJA1	CENPN	PLD6	INPPL1	MAK	ALDH9A1	AGTR2	ACYP2	CD101	FBXL13	MAP1B	OVOL2	PLA2G5	SELENOV	NINL	SMCO1	CSRNP1	SLC32A1	TMEM200B	RMI1	LMBR1	AEN	MCM2	MTA2	MPL	GALNT3	KYAT1	RAB8A	RUBCNL	IL4I1	CDK5RAP1	CMC4	MINAR1	NOP53	TRIM54	TCP10L	FBXO25	FMO1	IL17RC	FGF20	MROH5	SVIL	RAPGEF5	TAX1BP3	RNF19B	VASP	TSSK4	SLC9A2	RCSD1	LOXL2	FKBP11	TRPM3	PHLPP1	RSRC2	ADSS1	KCNG4	TLCD1	ADAMTS13	HMCN1	TMEM186	PTPN22	ELN	MCM10	ASXL1	SYDE2	TAF4B	AMBRA1	ACTRT3	EDNRA	TVP23A	NECTIN2	PDGFC	GPR4	FAM219B	IFITM3	PAX6	KCNA2	STON2	SLITRK6	NT5E	VAX1	BCL2A1	CAND2	TMPRSS9	ATP9B	GOT1L1	PCDHGA8	TSNAX	CDC42BPG	ERBB3	DHX32	PCDHGB7	CFAP221	LOXL1	NECTIN4	C16ORF86	MERTK	PTPN6	HPGD	UCP2	VSTM4	GNG11	FBXO5	SLC22A3	LY75	KCNK13	ADAM11	CAVIN1	RBFOX2	ST3GAL2	ZNF524	ADAMTSL4	SLC6A9	SLC2A9	PRC1	CHRNA3	POLE2	PRSS35	DHX37	SNTG2	NRTN	DTNBP1	FBXL22	AP4B1	PDHA1	TCFL5	PRKCH	FA2H	OCIAD2	HDAC9	PIK3R3	ATCAY	SOD1	PPM1J	EEF2K	PTGER2	RAB37	PRIMA1	ZDHHC16	SYNM	ACP7	PALB2	MSH4	BEND4	PRRX1	DLX6	SMCO3	KDR	MCM6	ARX	EXOC3L2	ADAT3	HSD17B1	SLC16A3	CLIC4	EPS8L1	NFATC2	TMEM140	GXYLT1	RUSC2	SHF	UXT	CCNB1IP1	AARD	CD36	SLC13A3	RTL5	C3AR1	ERICH3	MBD1	ZBTB10	UPK1B	DEAF1	PYM1	DNASE1L1	TNFRSF21	MYBL2	SH2D4B	EXOC6	NKD1	OSCAR	DDAH1	CLDN5	TOR1B	GPN2	TEX15	URB2	NUP210L	MYO18B	CEP85L	PDLIM3	UBE2M	NCKAP1L	TJP2	FAP	PADI2	MFN2	TTC21A	PRKRA	CHDH	BMP6	BBS12	VSIR	ADGRG2	TEDDM1	C4ORF19	FADD	PMPCA	KANSL2	ABCD3	SLC4A11	DGKA	C1ORF54	UBE2W	NPFF	CCDC153	CD7	SMIM1	NUFIP2	ORC1	REST	PTH2R	SLCO2B1	ACY3	NACAD	RNF185	RARRES1	SLC27A5	CLEC2L	ST14	CALHM2	DUSP26	MEGF6	IFIT1B	DNMT3B	ID1	HMGN5	SYF2	CDHR3	CCDC141	UIMC1	AP1S2	SLC26A4	TCERG1	ZNF641	DHTKD1	WBP1L	PGAM2	FAM118B	C1QTNF1	DNAH11	POLQ	HBEGF	H2AC4	LANCL3	UCN	SLC1A5	SLC6A8	APC2	NLRC4	TRABD2B	ZBBX	SLC9A3	KIF17	PRRT4	ABCB1	UMAD1	CDHR2	GPR182	CHEK2	ACY1	TAPBP	BEST1	MAP3K20	IGKV4-1	LRRC3	TNFSF13	TCF7	ADHFE1	PRRG2	PKM	DDX11	GTSE1	SALL3	ZBTB16	STRC	GRK5	USP30	C11ORF71	MXD3	GTPBP2	ABCC4	RNF43	CDR2	DNAH12	DTX3L	STKLD1	ABTB1	KCNG2	PSMB8	CD79A	MSANTD1	SCX	INHBE	CD86	CNKSR1	TRIM14	FRAT1	PKDREJ	CNTD1	NR1H3	MS4A6A	MAGEE2	MUSTN1	TADA2B	UNCX	ESPN	KANK2	TOLLIP	ZFYVE19	C10ORF90	SLC9B1	CTSH	DIO3	PRSS16	MAP2K7	CKS1B	CABYR	CNGA4	UGDH	USF1	SLC3A1	TBC1D16	S100B	RAI2	C19ORF38	FGF2	TIPARP	CATSPER2	SLC6A20	BUD31	LYZL4	PRR3	PLCG2	ZC3HAV1	MARVELD2	IDH1	RBM10	NAA50	DPP8	ZKSCAN8	FAM107A	TFEB	RNF214	PAK4	TSSK6	BCAS3	NANOS3	ABRAXAS2	DRG1	HEATR3	LRRC9	FAM110A	TBCE	RDH5	JPH3	STK26	DDIT4L	MT-ND4L	BRCA1	SDCBP2	BMP7	NFATC1	OLFML3	RB1CC1	AUH	PIGV	URB1	ESRRB	ANO5	COPA	MT-ATP8	COG3	PIEZO1	EEF1AKMT4	TRIT1	ERCC4	ACAN	SP9	ASPA	TMEM215	ELK1	UBE2G2	POC5	MYO3B	INSC	SLC30A7	PLXNA2	WDR45B	THNSL2	CAPN12	LAMP5	DSC2	RWDD4	CHCHD3	MAOB	BBOF1	GSAP	FAM227B	THSD1	SPP1	CHAT	GRIN3B	VGLL2	CD93	CPXM2	ANKUB1	ZSCAN29	KIF20A	PCBD2	DONSON	METRN	CLDN3	COLEC12	HTR3A	OLIG2	ASL	ACAA1	SLCO4C1	NTPCR	SPINT1	FBXW8	TOP2A	TLE2	PALM2AKAP2	C1D	TBC1D23	OAS1	SOSTDC1	TRIB3	UBE2Q1	ENPP3	C1ORF105	TBC1D24	DERA	REM2	CAB39	KCNK7	SPDEF	GAL	IDO1	CCND3	BCL2L15	BTBD9	PARP12	RAB31	PPIG	NUDT12	MORN4	CPT1B	NOL8	TICAM1	PUS1	DUSP13B	ESCO2	ACSL4	CDCA8	MOGAT1	ALPK3	TUBE1	TMEM176B	RHOBTB2	CENPF	TCF7L2	ARHGAP11A	GPR157	NIPAL4	VRK3	NUDT15	NQO2	ARFIP2	CPED1	JAG1	CD53	FGF1	TRIM5	CD209	P2RY1	LPL	LRRC32	PDE6G	AIFM2	CCDC89	NCAPH2	TF	LIX1L	ALDH1A2	BNIPL	FILIP1L	LGALS14	ENTPD2	UBA7	RRAS	RTBDN	LSM14B	ACADSB	APLN	SLC12A8	RCVRN	APCDD1	GPNMB	RNF122	KLK8	CDH19	SEMA5A	DECR1	TONSL	TSHR	CDNF	TBXT	TFB1M	EAF2	CD82	SKAP2	CEP97	RRM1	RHOQ	MKI67	CHST3	PFKM	MESP2	EVA1C	ELP2	HIBADH	ARHGAP19	TAF1D	SERPING1	RFTN2	C5ORF52	SOX15	MTAP	TNFRSF14	CFTR	GLIPR1L1	TMEM176A	TPMT	LIMS2	CDSN	ELOVL5	NME6	NIPBL	SIRT6	CAPZB	MYT1L	STBD1	FAM81A	KIAA0319	TSPAN12	SLC34A1	CRYGA	SNX33	TYMS	GPRC5C	SLU7	SLC25A31	CACNA1S	HOGA1	KCNE2	OLAH	AOAH	ITGA9	HSF1	CTNNAL1	AMMECR1	GOLIM4	CCNF	LRRN4CL	ETS1	CCDC13	YES1	IL27RA	CD164L2	CYB5R3	RTP4	KHK	SYNC	PCOLCE2	RASSF10	WFIKKN1	KIF19	BCCIP	CAPNS2	HLTF	F12	SOX2	ANKLE1	OAS2	AKNA	ZIC1	DHRS3	SLC26A1	P2RY12	RRP15	CTBP2	PTPN11	C14ORF93	ELFN1	SP2	ITGA10	TTC32	ZNF831	GPBP1L1	RPRD2	GNMT	TAF12	PASD1	MELTF	S100A1	ELMO3	DHX57	CCNA2	LAMC3	TMEM255B	TMEM125	ZNF503	PRR15	NSUN5	MALSU1	IGSF9	GRHL3	SWAP70	IL10RB	ALDH3B1	NPEPL1	ARHGEF33	LDB3	SLC25A10	EFHC1	PSMC1	MOS	LMNTD1	HFE	MRAS	CD44	MEN1	SARM1	SERTAD4	RAD17	DSN1	LY6G5B	FERMT2	MGME1	NMT1	ZNF449	HMGB2	IL15RA	SLC13A5	GREM1	PNPLA2	DIO2	IL16	ISG20	SMU1	ENTPD5	KAZN	KNSTRN	SLAMF1	ZWINT	MYBPC3	PHLDB2	LIPE	CCDC187	PLAGL2	TPX2	CDC45	RRAS2	RBL1	HK3	EFCAB2	L3MBTL4	COL28A1	ZNF345	ZNF691	SAMSN1	DUSP11	CD248	SLC17A8	PGLYRP1	LEF1	ORC6	NUDT1	MYO1A	GPAT2	CGN	DUS2	OTOA	OCLN	LRMDA	FAM161B	ORMDL1	IGBP1	HMOX1	COMMD9	NPC2	TFAP4	ZC2HC1A	PWWP2B	STIL	TSPAN1	RNF2	NEURL2	CDK4	STAP2	PNMA5	CEP250	NCF2	TDO2	GALC	HES1	AMELX	CDC20B	LDLRAD3	PXDN	SMARCA4	TUSC1	TNKS2	C1ORF116	GTPBP6	RPRD1B	BZW1	RS1	RFX4	FBXO43	CCDC113	MYBPC1	KCNA5	CCDC169	KCTD15	SIX4	COLQ	FOXJ1	KIF4A	EHHADH	TOPBP1	PALM3	C16ORF74	WDR35	CHODL	KRAS	AGMO	UBQLN1	CLEC14A	CRYBG3	ETV4	SLC16A13	EFCAB11	TRIM16	FRRS1	ZFPM1	RNF112	SPRYD3	PEX26	PRG4	SLC26A3	SLC25A15	TCEAL7	NINJ2	NLRC3	PARVG	PPP1R42	DIAPH3	TTLL7	CD5	ZNF174	FANCC	NUDT6	NCAPD2	TULP2	MSH6	DHX35	CCDC81	A3GALT2	NSL1	ORMDL2	GLB1L2	AANAT	TDRD9	CCDC77	ARHGEF19	ITGA5	EYA2	PCMTD2	ZNF558	ITGA7	ABI3	TREX1	OIP5	LINGO4	ZNF618	ITGB5	CCSAP	CNN2	NTN1	SPATS2	LCP2	AHCY	EXOC8	TAF5	THG1L	PLIN5	BOP1	STXBP3	GRIN2C	TNS1	IRF2BP2	DSP	DND1	EEF1AKMT3	BAG3	UGP2	GSPT2	HSDL1	LRRC2	STK32B	NPAS1	JADE1	PLEKHG3	SHISA2	EFHB	MAP3K2	TEKT2	SOX1	HSPB6	RNF225	FGD5	CYP39A1	PTGIS	DLGAP2	GPR17	ANXA9	TMEM51	PGM2L1	B3GNT3	GJB1	TNNI1	TMEM40	GSTA5	ATG14	ECSCR	WDR47	CFAP144	RPH3AL	LPXN	RET	NLGN1	TAS2R41	GALR3	RASGRP4	CLSPN	R3HCC1	MSLNL	SLC6A1	ARMCX6	ADGB	WNT3	LRRC71	GANAB	CCR5	LRRC55	BRIP1	NIT2	RASGRP3	SFRP1	ALG12	RASL12	CLDN1	KLHL34	ANKRD31	PHF11	PLEKHG4	WDR25	DDN	ASPDH	GRPR	RNF223	PCID2	NKX2-2	FTCD	TRIM71	ZNF385A	ASIC2	WNT5A	CRYBB1	CAPN1	KIRREL2	HAVCR2	IL7	PRPF4	ZIC4	RHBDL2	SCUBE3	DDX4	DISC1	DEUP1	SMIM44	XXYLT1	STRIP2	NPBWR1	LGR6	MKRN2	MAFK	FBLL1	TTYH2	CHRNA1	ATIC	CEP89	MBOAT2	ESM1	SLC44A4	CWC27	RGP1	EFHC2	NEK7	ASPSCR1	HMGA1	MOB3A	COL14A1	MPP4	SLX4	ANKRD23	SPATA17	PI16	PKD2L2	EBI3	OTOG	ABHD17B	ZNF335	ESRP1	FLT1	RNASE4	NUCKS1	KLHL41	ITGB2	ACOT11	REXO5	RAD21L1	SYNE3	CEP295NL	COX7A1	GALNT15	TSSK3	COL11A2	SCUBE2	FAM210B	GNG12	SNX8	KCNA10	TGM4	PPAN	EXOC3L4	RECQL4	PPP1R36	PNPLA1	CTH	ANG	SLC18A1	CTSK	BMP4	MAP3K6	RD3L	ABCB10	SGMS2	CAPS2	KDM1A	PHF13	LYL1	ITGAV	TNFRSF11B	TBKBP1	KIF26A	DKC1	DACH2	CCDC115	PARVB	SLC5A7	ANKRD61	LCA5L	GJC2	GBP4	LDHD	B3GNT7	RELB	EMX2	RENBP	CDC25C	TBC1D17	PNPLA7	SERINC2	FTSJ3	LRFN2	MND1	HBA2	KLHL40	USP21	ZSWIM7	KNTC1	HTR1B	PVALB	B3GNT8	MELK	GFY	CASC3	PLEKHG6	RCN1	ITGB1BP1	TIMM50	FGFR1	TNN	TIMP1	CDC42EP1	KRTCAP3	CAPN3	FBLN5	FGF3	HMG20A	PRSS53	IL20RA	CEBPZ	RASIP1	PRMT5	SNAI1	ADD1	IL20RB	LTB	TNNT1	CFAP206	PDE3A	GOLGA1	FZD7	LRP5	HTR6	DNTTIP1	ITGB4	CHTF18	UMPS	TXNDC2	ENTPD1	MAP4K1	ADAM15	ZNF746	PTGER3	CNDP1	PCDHA11	NR2C1	PWWP2A	MUC5AC	USH2A	TEK	IRF6	COMTD1	MAP3K15	PPARA	LAD1	ZNF469	BMI1	BARD1	ANKRD12	MTIF3	ARHGAP12	ISG15	PDE6C	TMEM253	ZC3H10	PIPOX	RBM43	ZBTB9	MTPAP	RBM27	NES	VPS51	CENPU	RRP12	FANCA	SCAF4	NGF	SH3TC1	TNS2	CYB5R4	XDH	SLC12A3	NLRC5	PSORS1C2	IP6K2	AK8	C5ORF47	ADGRF4	GDF9	SNED1	SPI1	SPAG17	FSCN3	CYP4B1	COL9A1	CA8	WNT1	MRPL47	POU5F1	NTAN1	ZNF337	LRRC36	PCYOX1L	MCM3	TTC6	LRRC38	AXL	TNFSF9	GTF2H2	INSM2	ANTXR2	EBNA1BP2	CDK6	EFHD1	EBF3	AMER1	NBEAL2	GRB7	TENM2	TTLL10	LYSMD1	ADGRD1	RGS22	STK35	COL18A1	MAP3K11	MIS18A	MYO1E	EVI2A	CTDSP1	LRRC42	EEF2KMT	DAPK2	SIM2	HRC	ENPP1	GLDN	C1ORF162	CFAP43	TP53BP2	HTRA3	BLVRA	SERPINB7	TC2N	PDIK1L	F2RL3	CCNB2	ABCA6	CFAP74	DOCK8	AGPAT2	CRB3	PURG	PLOD1	ITGA1	LRRD1	KIF9	B3GNT6	ACTN3	CYB5RL	INPP5J	KCNIP3	NPM2	DAXX	SPATA19	COG5	DPY19L2	SUV39H1	SREBF1	LRRK1	VANGL1	KCNQ1	CALCB	COL13A1	RAMP3	GBP2	CDC14A	RIOK1	GLDC	RAD51AP1	AHNAK2	C11ORF42	PNLIPRP2	MAGEL2	GABRR2	CCL21	PPAT	EMC9	LILRB5	HSPD1	ANGPTL7	CCDC103	PNP	USP44	MMP23B	DRC7	SLC16A4	N4BP3	TP53	CENPH	FAM222A	TBX2	PIK3CD	TRAM2	C20ORF96	CFLAR	PWP2	ITGAX	SORD	KL	TIFAB	LCK	ZBTB41	KCTD10	PTGR1	WNT6	IRF5	FGL2	MAGIX	GAL3ST2	CD160	GPER1	DQX1	MEX3D	PIGR	GSDMD	ECM2	TMPRSS5	ACP6	SLC14A2	EYA4	ETNPPL	LGALS4	GALM	NFE2L2	RHPN2	GADL1	PBDC1	IGF2	DENND2D	PUM3	HSD17B13	RGS20	CAPN9	ESYT1	TESPA1	RDM1	CD300C	OGFOD3	MUC6	COL17A1	PTHLH	OTOP3	IQCH	KDELR3	MXRA8	GLTP	GLA	CXXC5	UNG	SEBOX	SLC16A12	TCF15	MRAP	EXOC2	UNC5CL	CD1D	HSD17B12	SP110	GPR82	EARS2	ZNF250	KCTD7	SSPN	FHOD1	KIF6	PRRG4	LOXL3	ANKRD22	PIM1	RASSF2	BICC1	CDC20	SHISA3	LUM	CD27	SI	ASIC3	TPD52	C8B	TMCO4	TTC34	SEMA3B	AKAP13	PGGHG	MTCL3	SLK	RAD54L	SLC35E3	CLDN23	KHDC3L	MMS22L	USP49	KLHL25	IER5L	CCAR2	SRP68	REEP4	CYP4F3	ANPEP	MMP28	SLC11A2	ZAN	PNMT	PBX2	DNAH6	GRWD1	TEDC1	CA14	IRS1	LHX6	MDFIC	RLBP1	HUS1	GSTM4	STPG1	KIF3A	FUT2	MAMDC2	BSCL2	ESPL1	DOK2	SMAGP	CENPL	PRR22	EZR	DAW1	LAX1	NOTCH1	GRTP1	TAF5L	MAB21L2	GAS2L2	CHMP1A	CCDC180	HCRT	CFAP57	GBX1	GJB2	VWCE	FANCF	ATP10B	CHMP1B	CD48	USP6NL	ZBTB22	C10ORF67	CARD10	NLRX1	WAS	AK7	YBX2	CYP4F2	MYH7B	FUT7	ZNF521	FOXP3	CD80	GTF2A1L	CFAP73	DRAXIN	RP1	PMAIP1	FATE1	RCCD1	E4F1	TRIM67	PCDHB2	MMP14	C17ORF78	TRPV3	MRC2	SPON2	ODAPH	WFDC1	BTC	APOBEC1	IQUB	BID	NKPD1	GPR160	NEFH	MYBL1	TSPEAR	RASEF	AREG	PLCB3	TH	CYBB	SLC38A10	PRELID2	ALOX5	MTRF1L	ARL9	DDB1	MEST	PIR	TSPAN18	FER1L5	MYLK4	MPZ	LARGE2	AKNAD1	ZNF579	WNT10B	GSKIP	SLC22A8	TBX22	PDE6B	CASQ1	TEKT1	C15ORF48	SPSB4	ATAD5	DCHS1	MRAP2	ABCC12	ZEB1	SYNPO2	NEK8	CELSR1	ATP6V1B1	DDR2	CNNM4	BCL2L12	SIPA1	NOTCH2	CDC42EP2	ANO10	CYBC1	SIX5	ACP5	HPDL	GSTM3	MS4A4A	DYDC2	TARM1	DCDC2	DDX51	DYDC1	CFAP45	SMIM9	C17ORF67	TBXA2R	ERCC3	ROR2	FCGRT	ERFE	STOX1	ERGIC1	SLC24A1	DCT	SZRD1	GP1BB	ATXN7L1	EGFL6	C19ORF67	GLI2	IGFBPL1	FAM91A1	DSC3	SLC5A12	TNFAIP2	TINAGL1	IL17RB	CD163	SPATA31G1	IL21R	MGST1	ANKS4B	SRGAP1	RGS7	LACTBL1	MYO7A	ERVFRD-1	TAF7L	ZNHIT3	PTGES3L	LTA	IFIT3	SOCS4	SPMIP8	SVEP1	NABP1	RFLNA	HARS2	FN3K	DUSP9	ANGPTL3	ITGAM	C1ORF94	VAMP5	LYVE1	PDIA5	FARP2	UBA3	EXO1	NCAPG	CDKN3	ALDH8A1	PAQR6	NXN	AP1S3	MASP1	ZNF395	AIF1	ZMYND19	WDR76	KCNRG	SPACA9	WDR81	PRKD2	PNPLA3	POTEA	STAB1	NR1H2	RGSL1	RDX	TNK1	YPEL2	AMH	FERMT3	DEGS2	GCH1	TMEM220	KRT26	SAXO1	CDCA7L	ENTPD4	PARD3B	ZNF536	RBMS3	MFAP4	ST6GALNAC2	EPCAM	MUC15	RAB38	C21ORF62	ZNF791	ADTRP	RNF148	BGN	ARHGEF39	MYO1F	PBXIP1	RMI2	LPAR5	SLC41A3	SLC39A1	OTX1	ZNF292	BARHL2	LBP	KLF8	IQCD	C1RL	TTC16	PRX	BHLHE23	TMEM54	SLFN13	PHEX	PDZD4	COL6A3	SORCS1	MCIDAS	RGL3	GPR151	SFRP2	INHBB	ANXA2	PLAU	PCSK6	BPIFB1	HCAR1	CDH5	DRD2	HMGA2	TUBGCP4	RIMBP3C	SLC12A4	PRPH	ASB14	TEKT4	NFAM1	APOBEC4	SSTR5	ITIH2	HAT1	CD52	NEUROD4	TGFBI	XPNPEP2	CXORF49B	XKR5	PECAM1	PAPOLB	LEFTY2	RRP8	NAALAD2	TK1	TSPO	TTC39A	VAX2	TTPA	GZMM	SIX3	ARHGAP36	CALHM3	CNN1	CD244	MROH6	OPN1SW	AJUBA	FAM89B	DGKK																																																																																																																																																																																																																																																																																																																																																																																																																																																																																																																																																																																																																																																																																																																																																																																																																																																																																																																																																																																																																																																																																																																																																																																																																																																																																																																																																																																																																																																																																																																																																																																																																																																																																																																																																																																																																																																																																																																																																																																																																																																																																																																																																																																																																																																																																																																																																																																																																																																																																																																																																																																																																																																																																																																																																																																																																																																																																																																																																																																																																																																																																																																																																																																																																																																																																																																																																																																																																																																																																																																																																																																																																																																																																																																																																																																																																																																																																																																															
HUMAN_NEURONS_TRANSCRIPTOMICS	MATHYS_2023_4	RANKED		POMP	LAMTOR5	ATP5MPL	UQCRH	VTI1A	BEX5	BEX1	ATP5PF	FRMD4A	ZNF451-AS1	MBNL1	AL359706.1	SNRPE	ELOC	MIPOL1	NDUFA8	NDUFS5	AC090579.1	RPLP2	AC107068.2	ATP5MC3	MRPS21	COX7A2	POLR2K	BEX2	RAB11A	BEX3	SAP18	ERH	ATP6V1D	LRFN5	DYNLL1	COX6B1	TMEM161B-AS1	NDUFA12	HINT1	PSMC3	AP000311.1	PFDN5	ELOF1	SPCS1	ATP6AP2	AC011369.1	TXN	NRIP1	EDF1	RPL26L1	AP002370.2	LSM3	ANGPT2	PSMA7	SCG5	COX4I1	AC008731.1	SKP1	AP002336.2	ELP4	VDAC1	COX6C	GABARAPL2	ADGRB3	AC015971.1	NPM1	UQCRQ	AC073167.1	AC004039.1	HSBP1	CNTN1	AL133480.1	RALYL	EXOC6B	NDUFA6	ARMCX3	BCL2L14	S100A6	MYL12B	COX7C	COX7B	SNRPD2	NRXN1	UBXN1	TMA7	ATP5IF1	CISD1	ANKH	RPL27A	SPDYE5	FGF14	CWC15	AC008056.1	NDUFA2	QSER1	AL020995.1	NDUFA4	PITHD1	MYT1L	COX5B	NDUFB5	SARAF	PFDN6	NDUFA1	AC022872.1	AP001825.1	RAN	AC015923.1	IL1RAPL1	TMEM208	GRM5	RPS11	PFDN2	AP001831.1	PARK7	ARHGAP32	SNRPD1	PRICKLE2	PSMC5	AC026202.2	KCNH7	MAGEF1	MBD5	NDUFS3	VDAC2	AC090772.1	KCNJ6	IFT140	SYF2	SEC62	AC025043.1	AC092839.1	H2AFZ	ATP5PD	UBOX5-AS1	KCNJ3	RPL13A	MLLT3	AL512422.1	CADM2	RRAGA	C19ORF70	AC015853.3	STT3A-AS1	ATP5F1A	APBA1	RPL10A	AC104316.1	AP001011.1	SCNM1	LAMTOR2	SSB	CLASP1	TRIR	ATP5MC1	SLC25A3	TBC1D5	SLIRP	AC243964.2	AC002429.2	ATXN7L1	STXBP5	TMED9	SOX5	MIRLET7BHG	NRN1	NAA20	ZC4H2	TCEAL8	SELENOW	CACNA2D1	LINC00903	RPL15	FAM155A	CYCS	PDHB	RPP38	SOD1	DENND5B	BRK1	PRPF40B	FAM214A	FAM172A	ANK2	RYK	DRAP1	AMMECR1	GUCY1A2	NCOA7-AS1	MIR137HG	FIS1	UBR5	AC016723.1	ATP5MG	RPS9	FKBP2	ARPC5L	BEX4	SNRPG	AL139294.1	DDT	MAPK10	AC027288.3	RPS14	GPR82	EEF1B2	AL157938.2	EMC6	NDUFB10	ATP5MD	RANBP1	NDUFS6	SMDT1	KCNQ5	SUB1	ITGAL	NLGN1	THYN1	NDUFB4	CNKSR2	MDH1	CHSY3	AC011933.4	AC001226.2	AGBL5	RBM41	UQCR10	AC069228.1	SAMD12	APOO	ANAPC15	AC010976.1	NDUFB9	DLG2	KAT6B	SSNA1	Z99758.1	AC104827.1	AC133565.1	SRP14	MKRN1	CUTA	MRPL47	BTF3	PCDH9-AS2	SELENOK	AC011092.2	RPS16	AL138733.1	MRPS26	BMT2	TRAPPC4	AC136604.2	TMEM160	SNRPB2	RPL23A	PDE5A	NEGR1	AC018682.1	PSMB6	SPDYE3	EBNA1BP2	ABRACL	EHBP1	AC069437.1	TIMM17A	RPL23	PFDN1	IGSF10	RPL35	CCDC65	UBE2E2	SLC35B1	LINGO2	GAB1	ZEB1	AC090772.2	AL139095.4	AL139022.1	UROD	FAM117B	JMY	AC068888.1	OLFM3	DNAJC8	ANK3	AL596451.1	ARF4	ETFB	DST	MPC2	AC104365.1	GUK1	RNF180	HIBCH	MPG	SNRPA1	KANTR	OCIAD1	JPT1	MAPK8	TSR2	TTC3-AS1	UQCRHL	ATP5PB	AC087286.2	SPCS2	CSTB	GALNT1	ERP29	COA3	ADGRL3	AC020661.3	RPS25	PDSS2	AL139260.1	AC091885.2	DNPH1	PPP1R9A	RPS18	AL157938.3	RPL38	MRPL36	DUBR	POLN	PTPRN2	NDUFA5	RPS20	AC008115.2	LSM1	MRPL15	HAX1	PTPN4	MRPL51	AL513188.1	AC019130.1	ASTN2-AS1	GPX4	EIF1B	TMEM232	NDUFB3	PRDX5	SNU13	LMAN2L	CHRM3-AS2	CERS6	TMEM126B	TMEM258	AC097478.1	LDHB	SPECC1	ZNF428	FAU	CIRBP	RPL8	AL365356.1	TXNRD1	DYNLRB1	ZCCHC14	TMEM9B	LINC01004	MRPL55	SNAPC5	RAB5IF	VDAC3	ISCU	LRRC4C	IRAK1BP1	SLC25A5	LSM10	ILF2	FTH1	AHCYL2	MLLT11	LINC00486	Z99127.1	HIVEP3	AL713999.1	MRPL57	AC010307.4	TMEM147	AC004594.1	C6ORF48	LINC02253	FAM173A	ZNF827	NT5C3B	CSMD3	ATP6V1F	ADRM1	ASTN1	SF3B6	CAPZA2	TOMM7	GK-AS1	AC044781.1	AC078778.1	MBNL2	RAB28	RBM8A	PPFIA2	ZCCHC7	RPS4X	CHCHD2	CORO1A	AP002954.1	AC010275.1	AC091887.1	FGF12	TCEAL7	MAK	CCDC107	IMP3	MEA1	SEC61B	TET2	DSCAM	RPAIN	CSMD1	CHCHD1	MPP6	PSMD8	LSM4	AC079447.1	AC009554.1	AC027130.1	ENOX1	PRELID1	POP7	TMEM134	ZNF638	RARRES1	CFAP20	KCNMA1-AS1	KHDRBS2	NAP1L5	JAKMIP2-AS1	AC016716.2	PRKCA-AS1	STOML2	RPL35A	ABHD15-AS1	LINC00158	ZNF891	MTUS2	ID2	GHITM	GOT1	RPL7	AC124854.1	MBTD1	MED10	PGAM1	GCNT7	CPHXL	AP005059.1	PARD6G-AS1	AC009137.1	SNAP25-AS1	ARFIP1	PRDX1	AC005697.2	JPH1	KIZ-AS1	UQCRFS1	STRAP	SSU72	FUT9	DUOX1	RPS27	AC005726.1	AL023581.1	CLTA	MRPS14	RPLP0	TBCK	OSBPL10-AS1	ACTR3C	MRPL24	AL139353.1	MRPL34	ATP6V1E1	AP003110.1	NACA	POLR2I	DPY30	SCUBE3	AC092140.1	KLHDC9	DOCK3	CHCHD10	VPS35	AP003086.2	FBP1	CD63	CHMP4B	COPS3	DCTN6	AC022146.2	ZNF804A	TCF20	TPT1	IDH3B	MAP6	EMC7	UFC1	CHMP5	LRRTM4	DZIP1	OCIAD1-AS1	RPS15	MRPL20	RNF7	EPHA7	PSAP	AL139021.1	RPS19	IQCJ-SCHIP1	RPS13	AC079226.2	EFNA5	LRTM1	PSMC1	NARS	AC139720.1	SUFU	LINC00513	MAGED2	MAP7	ARHGAP26-AS1	KRT10	COBL	REX1BD	SLAIN1	LINC00630	RPS7	RPL36	AC022973.2	AC092910.3	AGO3	PPM1L	CCDC25	AC055733.2	JAKMIP2	RPL32	IPO9-AS1	AL162231.1	LRRC37B	CYC1	UBE2V2	ENY2	AL035071.2	HINT2	EXOSC4	AC016866.2	LINC02240	AL157871.4	SMYD3	MRPL14	EXOC4	DDA1	UMAD1	AC103770.1	MIR181A2HG	MARCH1	PTRHD1	RNF169	CEP120	AP001267.3	CCDC12	AL157912.1	ZNHIT3	ADGRG2	MPDZ	BMPR1A	AL022238.2	NDUFB2	CASK	GRIA4	JAM3	RPL5	FER	CDH18	SMKR1	TM2D3	AC017002.5	KLRG1	AC073333.1	MAGEH1	RPL11	LZTS1-AS1	TCAIM	RPL34	MRPS28	ATP6V1G1	ZNF302	ZNF704	MAGI2	SLC22A6	PLEKHA7	RPL14	PHF3	JAZF1	ARHGAP5	TCEAL2	TRMT10C	HECW2	AL096855.1	AL161757.4	TMEM11	ISCA2	AC004253.1	SULT4A1	VTI1B	ENO2	PPIA	KSR1	FBXL17	TRMT112	CAV3	TUSC2	KLHL22	FAM96B	TRAF3IP2-AS1	TMEM60	AC093019.2	AC103974.1	FIBP	NYAP2	STMN1	PCDH9-AS1	KDM4A-AS1	SLC16A1-AS1	NRG3	ANAPC11	MRPL9	PKD2L2	AGAP3	MAX	AC007192.2	C16ORF91	C6ORF226	AC093879.1	CCDC30	ACSM3	FAM120B	SPATA21	ANKRD16	UQCRB	AC008056.2	NHP2	SMARCA2	SIDT1-AS1	MRPS7	EHMT1	LDHA	AC100763.1	SSR2	RAPH1	OST4	MGA	SLC4A10	FBXO34	RTN4	AL596218.1	TM2D2	KCTD16	AC087071.2	PIN1	AL136298.1	BOLA3	AC025580.2	DUSP28	TRIAP1	TMEM132B	COG5	CCDC180	AL157395.1	EID1	AC079336.4	PSMC4	MED12L	USP25	BAZ2B	RPL7A	PSMB3	HMGA1	DSTN	TIMM17B	GTF3C6	COX5A	ANKUB1	AC011405.1	BCAS2	CMAS	RPF1	AL049569.1	PKNOX1	RPL6	MANBAL	TFPT	MRFAP1	TUFM	C3ORF49	TUBG1	MTM1	KCND2	HTR1E	NDUFC1	TTC28	RPS2	ZNF438	ELDR	DOCK9	APMAP	AURKAIP1	AC013472.2	IL7	TCEAL5	IGFBP6	TRPC5	INPP4A	AL031587.2	TAC4	ZBTB1	FRMPD4	RSL24D1	PPIL3	DMD	ZNF782	CAMSAP2	SSH1	SUMO1	UBE2N	AL133227.1	USHBP1	ALG13-AS1	BX547991.1	AC211486.5	RNF217	EPB41L4A-AS1	NDUFB6	INO80-AS1	SYNC	AC016722.2	FUNDC1	C12ORF10	AC023590.1	RPL27	KSR2	FEZ1	KPNA2	LAGE3	CEP70	CUEDC2	TBCA	ZFAS1	RNF181	CDC42BPA	COPS9	NR3C2	PSMA3	RPS27A	TUBA4A	CHN1	AFF1	MRPL27	R3HDM1	AC100839.1	AC090709.1	AL354949.1	AL353768.1	PFDN4	UBN2	SLC24A5	SLC41A2	AP003170.3	NCAM2	YIF1A	AC069287.3	RPA3	DMXL1	USP39	AC025265.2	AC116903.2	LINC01567	EMC4	PLEKHJ1	SNRNP25	MRPL2	OXLD1	PRAF2	TALDO1	SDF2	TMEM131	P2RY14	TMSB4X	TBCC	NSUN7	PCNX2	MOAP1	AL117209.1	RPL3	ANAPC10	AC026369.3	MAPRE2	SSR4	RPL19	MID2	PSMB2	AC002116.2	ZMYND11	SMCR5	AC020917.2	RPS6	LINC00351	USP47	TUBB2A	ZNF213	TUBB4B	KCNIP4	RPL29	PLEKHA5	CRNDE	AL591501.1	TMSB10	PKN2	TIMM13	RPL13	C19ORF53	TAGLN3	AC009542.1	GDAP2	SF3B5	SHANK2	THTPA	FAF1	VIPR1-AS1	HIPK4	MED31	UBE3D	RPL36AL	AC073050.1	AC005920.2	AC104126.1	SLC45A4	BLOC1S2	SEC61G	NFATC3	PPA1	RGS6	MIB1	AC018752.1	NCBP2-AS2	LCOR	RPL41	TMEM219	CCK	RNF5	AC105430.1	FBRSL1	RHBDL2	SOS1	AL138828.1	PYURF	NDUFB7	RPLP1	ZEB1-AS1	BBS9	TAF4	RNLS	AL354771.1	CNTNAP2	AC009097.1	TMEM18	PINK1	AUH	TOX4	CHRM3	LINC01135	RAB1A	PCGF5	POLR2L	SNHG8	C1ORF21	RAD9A	CFL1	C1ORF216	CCDC138	ADGRL2	DNAJC19	AC092040.1	TMEM167A	GSS	ZNF131	CFAP44	MXD4	PSMG1	RPS8	RPL21	ZNF618	SYNGAP1-AS1	AC104806.2	EIF4A3	WWC3-AS1	POLR3K	GLIS1	SCRG1	AC005695.2	NDUFAF3	AC091948.1	MRPL40	FGF12-AS1	CCDC171	DYM	PSMD2	HNRNPA1	ATP9B	FRG1	WDR70	NDFIP1	SYT14	ATP6V0E2	CNTNAP5	RPL28	ATOX1	AC018462.1	ATP5F1B	PEX11B	PDAP1	TIMP3	YWHAQ	PAK5	AC010642.2	RABGAP1L	SNAI3	CTDSPL	RPS19BP1	GRM3	FAM241B	TRIM56	RPL30	SHANK3	LSM5	TMEM70	NAV2	MRPS36	MMP16	RWDD1	SRSF7	POLR2J	SLC8A1-AS1	LINC00476	FKBP1B	PLPPR5	DAD1	SLC16A7	VWA8	MYDGF	NGDN	AC011944.1	TAB2	BPTF	CAMLG	CHGB	IMP4	DIO2-AS1	SH3YL1	H3F3B	HAND2-AS1	AC009414.2	TRPC4	AC091820.2	RPS17	BTBD9	GABRB1	DDX54	PBX1	KIAA1109	MARK4	PKM	GCNA	AL355001.1	AL035634.1	POLK	AC139887.2	ATM	EPX	AKAP6	GABARAPL1	ANKRD34C-AS1	C11ORF80	SLC10A7	CCDC60	PPP1R26-AS1	RIMS2	GABRA4	DCAF5	AC005921.2	TMEM126A	CTNND2	AC073342.1	ZNF385B	FAM32A	NDUFB1	FAM168A	TJP1	SDCCAG8	AC015849.3	ARHGEF38	GPR34	MECOM	TGFBR3L	RFX3	FARSA	PWP1	RFX7	ESYT3	COPS6	ETV4	ZMAT2	ERLEC1	RPS12	CEP126	PAF1	GRIK2	NDUFAB1	LRPAP1	SPATA5	AL117381.1	PPFIA2-AS1	LINC01586	ELOB	CKB	AC005009.2	AL138686.1	MAP2	C14ORF119	PSMC2	GAP43	AP1S1	NCOA2	STK38	BAG2	NOL4	ZNF532	ABCD4	DLGAP2	MYLK-AS1	PRKACB	TXNDC9	PCDH9	TOMM22	HECW1	MRTO4	SRRM3	AC100800.1	MAPKBP1	ATP6V1B2	RGS7BP	MAGOH	PSMA4	SLC25A6	AL359317.2	LAPTM4A	RPS27L	SGCD	SLC8A1	NOP10	RPL31	RORA	DYRK1A	GNL3	MRPL50	POLR3G	AP000892.1	AC006270.1	PAPOLA	AL138787.2	ZNF337	ATP5MC2	DENND1A	LAMTOR1	PTGES2	CLVS1	AC009126.1	AC012404.1	RERE	ISCA1	SLC26A5	PHLDA2	AL049875.1	TXNDC17	METTL25	AKT2	MRPL43	RALGAPA2	RPTOR	SRP68	C12ORF76	PES1	AC025165.2	CRLF3	ZKSCAN8	AL365273.2	SLC18A2	RPS6KC1	NLGN4X	AC131571.1	ST7	AC107204.1	WWC2	AL356515.1	SHPRH	RNF212B	NECAP1	PSMB7	AC110597.3	AC005899.8	ANGPTL1	RPS3	JMJD1C	MTCP1	AL022323.4	C6ORF136	TMED2	OMD	AC091153.2	ACYP1	MED13L	KDM5A	LINC00862	RETREG2	POU2F1	TIMM10	CYSTM1	FLNB	MAST1	AC068631.2	NPM3	HCG17	MYOT	AC007389.3	RAP1GDS1	KMT2A	AP000438.1	AL078581.3	PPP1CB	SELENOM	VBP1	TRERF1	TMEM14A	GALK2	ERCC6	SPATA6L	GRM1	UNC5C	AL158801.3	AC108449.1	COQ10B	LINC00461	ZNHIT1	PUS10	CEP170	AC092567.1	NUDT18	PPFIA4	ZNF749	AC073912.1	AC119396.1	GTF2A2	BAG1	PCMT1	FABP5	ZBTB32	LGALS1	PRKAG2-AS1	ATP5F1E	SLC25A12	SLIT2	MAFK	HSD11B1	MYL6	RPSA	AL356805.1	ZC3H15	STAG3	PTPRD	MED19	GABRB3	GRM7-AS1	PIH1D1	AC096576.3	AC062004.1	VPS25	FARS2	GRK3	AC068189.1	KIAA0895	NDRG4	DUSP4	DENND6A-AS1	MRPL32	GPR135	AL049820.1	MRPS23	AL031731.1	CACNA1E	CEL	KCNK12	TNRC6C	AC022558.2	CDC42	AC010735.2	PTMA	AC007493.1	DLL3	CDKN2AIPNL	CFAP70	AC007014.1	SPDYE16	LINC00159	INTS7	CYTH2	MZT2B	SGIP1	AC073896.2	PPP2R2B	PAG1	TMEM117	LINC01899	PITRM1-AS1	AD000090.1	ELL2	CCDC149	TMEM108	LINC01389	LRRC73	AC007450.1	NPTX2	SLC25A42	CNTN4	EIF3I	TMEM132D	SPATS2L	SMC5-AS1	AC008067.1	AL390774.2	AC025871.1	AC020661.2	VPS13B	CSPP1	SYNE1	HOMER2	RPL24	DBI	TAF3	AC114939.1	STMN2	RNF130	ATP5ME	CCT6A	AC005746.2	AC092338.2	AL035413.1	NAV3	IGF1R	WBP4	WNK1	AC092343.1	TENM3	HNRNPA0	HS2ST1	REV1	MOSMO	AL022097.1	CXORF56	TTF1	AC007495.2	ABLIM3	ADAMTS10	AC016642.1	PFKM	RBM12B	CACNA1I	KIF1BP	ZSCAN30	AC090518.1	FKBPL	CDH2	RPL10	MS4A13	OAZ2	SURF2	AC040934.1	ST7L	AP003718.1	MOB4	AC016597.1	AP001439.1	SEMA4C	EPC2	CBR3	INPP4B	AL645568.1	PRKAR1A	TPI1	ITM2B	SLC22A17	TXNL1	SNRPC	RAB3A	AC068481.1	LINC02153	NME5	KIAA0586	ZHX3	C1QBP	SEZ6L	UBE2G2	MAPK14	AL353693.1	PGLYRP1	ACTG1	SMC5	POU3F2	KDM2A	EMC9	AC124319.2	RNF167	SUPT4H1	FIG4	RPL12	AL118516.1	CEACAM1	HMCN2	AC006160.1	MAGI1	TTC17	NEO1	ITM2C	DGUOK-AS1	AL139089.1	KLHDC3	ZDHHC18	OTUD4	POLE3	AC006148.1	POLR3GL	B4GALT4-AS1	AC084361.1	TUBA1A	CFAP44-AS1	JAGN1	CMTM7	AC012363.1	AP005203.1	MEIOC	KY	TINF2	IFT22	MAPKAPK5-AS1	GTF2IRD1	ZNF90	TMEM30A	SENP6	RALGPS2	CCT8	ZBTB40	AC009948.1	MDH2	HDAC8	ABHD3	KIAA1328	NOVA2	RPAP2	AC024619.3	SSSCA1	SNX7	AC009501.1	FANK1	SAMD4B	ACTR6	PPIB	MRPL17	SCN3A	PLOD1	SCIMP	DYNC2H1	DNAJB9	GRIK5	MKLN1	MFSD14C	AL117336.3	EFR3A	AC025265.1	AP001347.1	CTTNBP2	SSH2	HERC4	AF127577.4	TFDP2	MON2	EXT2	SIPA1L1	AC009365.3	DNAJC30	ARID1B	MAP3K3	AC008079.2	ZNF831	AC097376.2	JTB	MRPS33	KIZ	AC006004.1	KAT6A	C1ORF159	DGUOK	CCDC115	CXXC4	ZNF622	ADGRA3	SAT2	DNAJC9	STX10	SCN8A	SMAD1	FN1	BCKDK	HCFC1R1	MAGEE1	ANTXR1	MLXIPL	RACK1	ZNF780B	SPIRE1	TNRC6A	MYO5A	AC089998.4	HSD17B10	NSG1	AC108062.1	PHF11	ABCD2	ARL6IP5	AC104002.3	BANF1	POLR2B	AC020611.2	ADGRF3	EDIL3	MKNK2	NANS	DOPEY1	SNAPIN	PUF60	AC087276.2	TIMM8A	SF3A1	YPEL1	AC005726.5	SNHG22	TANC2	ZNF507	AC099753.1	UTP11	CTSL	TMEM64	MACROD2	VPS50	FAM186A	MACF1	PRR12	TMCC1	ACP1	CHCHD4	UBL5	ZNF667-AS1	NDUFAF8	TM4SF1-AS1	TNFSF13B	TCF4-AS1	AF107885.2	TCEAL1	SERPINF1	TTLL5	POLR2C	FCHO2	PDCL3	NOL7	SPEF1	NUDCD1	CYB5R4	GGNBP2	SEPHS2	CENPX	CADM2-AS2	NUDCD2	SELENOO	RPS28	LINC02456	EPN2-AS1	KCTD3	GPHN	NACA2	AC105285.1	COPG1	SPEF2	EIF3D	KCTD8	AC006450.3	VSNL1	CNNM1	CNNM2	TMEM260	C12ORF40	LSM7	HDX	TRPM2	TRIM14	AGAP1	LENG1	PPP2R2C	COG6	CCNQ	FBXL15	HRASLS	PACS1	AC011632.1	NEFL	ASB14	TRAF3IP2	ASMTL	PSMA5	FHIT	AC107021.1	PLCL1	ANO10	CDK12	CYP7B1	TWISTNB	CLNK	COMMD10	PROCR	GYPB	AL023584.2	AL499616.1	SPDYE1	DDX28	DHPS	POLR2E	AK9	BACE2	ZBTB7C	TMEM50A	RABAC1	ATP1B1	RNGTT	PSMD3	CHAC2	RCN2	LINC01771	AP000487.1	FAT3	SPINK8	DTD1	ADCY5	PEBP1	NDUFAF2	AC005225.2	AL359710.1	GRIA1	STOX2	ZDHHC4	STX18	SPIDR	POLE4	C6ORF99	ACBD6	Z83844.2	SDHAF1	ACTR2	CLDN14	KIAA0232	TRPS1	ERCC6L2	HIGD1B	ZNF277	GALNTL6	ACSBG2	ANKIB1	S100A13	AL592043.1	THAP7	RDH14	AP000462.1	ZNRF3	AC017101.1	MYRIP	AL355315.1	PPP1R16B	AC063944.1	ZCRB1	JDP2	NDUFC2-KCTD14	NME9	CCDC184	ALG13	SLC25A4	MCF2L2	PRR13	LEMD3	HMGCLL1	LPAR6	DOCK6	APOBEC4	HYDIN	ACP2	DDB1	IER3	AC010333.2	HMGN4	FAM19A2	THAP11	PCSK2	SEC11C	MIR155HG	ERICH3-AS1	ZFPL1	AFF2	AC130650.1	AL359921.1	CCDC85B	AC011466.3	CDKL1	BABAM2	RPS24	TGFB1	RHOT2	FAM208A	FAM169A	APEX1	FRY	AP004147.1	APEH	NUCB1-AS1	KRAS	TTN-AS1	ZC3H12C	SNX31	DAB1	TRIO	DTWD1	UBE2H	TTLL11	AL451047.1	SLC24A1	SCOC	NT5C2	ZNF540	AC012085.2	AL591926.2	MAP3K14	BCKDHB	MCF2L	ZNF800	YIPF3	C13ORF46	ZNF273	PRR14L	EIF1	RIT2	LIMS1	COPS4	COCH	RGL1	GOLGA7	NWD2	GSTO1	EIF4A2	DPH6-DT	SLC25A44	NBEA	CALM3	MAN1C1	GABRB2	NIT1	SETD2	WNK2	CCDC85A	HMGN3	GALNT13	AC091167.6	PSMG3	FAM174A	PRSS48	AC098617.1	IKBKG	UTP23	RFK	TANK	AL590434.1	C2CD5	AC022414.1	LCORL	BORCS7-ASMT	COPS8	ZNF148	MEF2C-AS1	EIF4A1	TAF7	MARK1	ETS2	ERMP1	PRKG1	REPS2	SHISA9	DLGAP1	HPN-AS1	AC010099.4	AL109930.1	ANO8	AC034114.2	CCDC106	CWC27	ZEB2	LRRC47	CXCL17	CACNG2	SLC22A23	APRT	TNKS	SMG1	LRBA	AC005237.1	TCF4	ZNF436-AS1	AL451062.1	SRSF3	IQCB1	CMSS1	ACMSD	ROCK1	AUTS2	TNFSF4	SYT16	ACOT4	MAP1LC3A	FAM117A	NOS1AP	RAD52	HMGB1	ISPD	HNRNPA1P48	PROX2	C6ORF132	JUNB	AB015752.1	DNAH6	GRM7	MLLT6	GSG1	GRPEL1	COPS7A	AC069155.1	EIF5B	MFSD3	SUPT3H	AC013640.1	AC092691.1	SYNGAP1	RPS5	SATB2	GRIP1	DNA2	RPS3A	AC084033.3	AJAP1	SRP54	STX4	SRSF2	CASC2	DPYD	BRIX1	MAN1A2	DAO	GOLGA6L7	MPDU1	LINC02250	CDKAL1	AL133297.2	AC106779.1	ITPR1	GABARAP	NABP2	STARD10	DLGAP4-AS1	RGS4	SNTG1	LHFPL4	AL929472.2	RPRML	NSMCE2	CEP162	RIMS1	AC006581.2	GNG12-AS1	LMAN2	SETD3	CLPX	EP300	UPF3B	LSAMP	AC109446.3	AL353626.1	HDAC4	AC090193.1	AC096642.1	ZNF471	AC007262.2	AC131934.1	TNRC6B	LINC01250	MORF4L2	KIF16B	BAIAP2L1	AC004053.1	CASTOR3	IFT43	MAP4K5	C15ORF61	BUD31	FUNDC2	APOBEC3H	USP24	ARL15	SLC47A1	MICU1	RPS23	AC018878.1	ABL1	SH2B3	TSN	CSRNP3	PTPRK	AL354989.1	UQCRC1	HCCS	PELI1	MACROD2-AS1	ALMS1	ADARB1	DDIT3	AP003049.2	DENND4A	LARP7	LRGUK	AC090568.2	AP001021.2	AC097716.1	LRRC28	MRPS15	MYL6B	NCOA6	DCTN2	CCDC92	ARL1	CA3	ZNF117	AC023906.4	MIEN1	AL050341.2	NUBP1	OR3A3	RASGRF2	ZFPM2	FGF17	AP002433.1	ATRAID	PARP11	AC007533.1	TIMM8B	AC133919.2	OSER1	SCFD2	OCIAD2	ARHGAP44	FO393401.1	ZNF347	LINC01284	BICD1	ARHGEF12	CHMP2B	SCAPER	CRELD2	AL592295.3	PHF14	ADAM22	MRPS18A	SELE	ZNF407	SYBU	GADD45GIP1	AL136988.2	NDUFAF6	PAQR4	OPA1	DCAF6	AC006115.3	DNAJA3	FAM156A	CAPN7	AC087623.2	ORC6	STAMBPL1	SUMF2	CCT7	NENF	SND1	GNAO1	SLC20A2	AL158055.1	PCID2	XRN1	AC005253.1	PPARG	IMMP2L	MAD2L1BP	METTL3	CLVS2	SLFNL1-AS1	GOT2	UGP2	EMD	CDH12	ACSS2	TCEAL4	KCNT2	ITGB8	VGF	LINC01478	ANKDD1A	CCT2	ZDHHC14	AC008534.1	KLHL4	TRAF5	ELF2	SPANXA2-OT1	AP001464.1	AF117829.1	NTN1	TCEA2	SNX13	AC024230.1	AC010609.1	TCP1	AC119868.2	AL109936.6	AP005131.1	AC092832.2	PIGX	AC015712.2	RSRC2	CPTP	PPP1R2	PHB	AL035427.1	RUNDC3A-AS1	FP565260.2	PGK1	UQCC3	ECH1	SNRK-AS1	ZNF706	CPEB2	MTMR12	MRPL46	AL513164.1	SLITRK5	AP2M1	AC027097.2	EPHB2	AC087190.1	AC020741.1	ABCA9-AS1	SNAPC2	GNG3	AC107081.2	AC104699.1	RHEB	AC005154.6	TMEM138	AL049840.1	POLDIP2	MIR99AHG	COL4A3	DCTN3	TMEM135	SNAP91	METTL8	FAM50B	ARL4D	AL365181.4	IL18	ADK	MAP3K5	ACSM6	ATF4	AP2S1	NEK11	ZC3H3	CHST9	SLC51A	DNAJC21	DIAPH1	EIF4E3	NEU1	GPAA1	SEMA4B	SLC25A14	EID2B	GVQW3	TUSC3	MKL1	C9ORF16	C15ORF41	AC092574.2	POLR2H	PRDM11	ST6GALNAC3	TTC27	SPEN	SPIN2B	NDEL1	ZNF516	EIF2B2	SIMC1	ATP6V0D1	GLRA3	SNX3	USE1	CDH6	PLPBP	PARD6A	NCBP2	UBA52	PSMD6	POLR2G	GMPR2	AC090517.4	IGSF21-AS1	MEGF9	EGR4	CACNA2D2	P3H2	XPR1	METTL6	FAM69A	POLR3H	CA13	AC024267.4	LIMK2	GLA	CDKN2D	AC103923.1	NUDT14	NFAT5	RDH10-AS1	BIN3	TAOK3	GRIA2	RBX1	PNMA6A	DGCR6L	EHMT2-AS1	FBXW4	ZNF236	LY6E-DT	LAMTOR4	RPUSD2	NLRP5	TBC1D2B	ENC1	CFAP57	SLC5A10	AC027701.1	THRB	SPRTN	TPP2	LIMCH1	PLET1	DCDC2B	MRPS12	NAV2-AS3	SFTA1P	HPF1	RHBDD1	BASP1-AS1	ARPC3	CIR1	AC022679.2	ZC3H12B	SYS1-DBNDD2	PIGC	PPARD	KIAA0825	AC008871.1	AC108047.1	AL078459.1	BZW1	AC011824.2	MRPS11	ARHGEF11	KIF13A	SMIM29	WASF2	RPL18	ARHGAP17	NFKBIL1	RPS6KB2-AS1	HLCS	SPRYD7	AP001266.2	ERCC8	BCL7B	HSPA4L	SPAG7	ULK4	RBM14-RBM4	KLC1	RNF34	FUCA2	LRRC7	ZNF549	LY86	DYNLT3	NUBP2	CACNA2D3-AS1	AL591767.1	TMC7	ZSWIM5	EIF4E2	MCU	RBMX	MNAT1	SERPIND1	TDRD3	MINDY3	CDH20	CFAP54	AC004691.2	ATF7IP2	MAMDC2-AS1	LINC00882	NIFK	PPT1	MOK	AC044840.1	PSMC6	LSM14B	AL049870.3	FRS2	SCARB1	AL356124.1	MAD2L2	ABHD2	SRP9	C4ORF3	TEX264	FXR1	ANKRD24	ATF2	NALCN	CSTF2	SMIM18	SLC22A18AS	PHF23	MORN2	RASGEF1C	STPG2	MRPL35	GNAI3	ARF1	AL049629.1	BDNF-AS	AC244090.1	IDH3G	SLU7	STX18-AS1	AL078590.3	TRAPPC2L	HTATSF1	PBX3	ARL6IP4	AL133453.1	DYRK3	OOEP	FAT2	ZNF202	TMEM131L	N4BP2	NRG2	RNF141	NRSN2-AS1	SLC38A6	MEAF6	DSCAML1	DFFA	ZNF585B	ME2	GABPA	AP005671.1	AC092666.1	AL109811.4	PCSK1	PSMA1	ADSS	CATIP-AS2	INTU	LINC01574	AC233976.1	DLD	PHPT1	ACER2	KLHL29	ICE2	AC104984.3	SCAND1	URB1-AS1	AC008456.1	AC007495.1	NOP16	AC018638.6	RPS15A	PKP4-AS1	AC026304.1	PNMA3	LGI1	AL512330.1	RPL22L1	NUDC	CA5A	PDE6C	CCDC51	RNF113A	PMM1	NCK2	INKA1	CSMD2	SERPINE3	RTRAF	AP1S2	DENND2A	MTX1	SPACA9	CNTN4-AS2	GRID1	MDGA2	AC023906.3	NAT9	STUB1	SLC44A1	PSMD7	EMG1-1	BHLHB9	TRMT10B	CHRNB4	NYAP1	ZBTB7A	TMEM59	AKR1D1	C8ORF59	OAT	DCBLD2	ROBO2	PDCD5	CIB4	DCAF10	ADAM23	CRH	REEP5	RILP	ALCAM	BAX	GAGE10	AC068533.3	CCDC73	AC008537.4	SARM1	PACS2	PDE1A	NFE2L3	LARP6	LHFPL5	HNRNPM	SELENOS	MMADHC	AP003469.4	Z82217.1	MMD2	AL122019.1	SLC2A12	TMTC3	TRPC5OS	MIR29B2CHG	GSKIP	LIN7A	RPS6KA6	AC133919.1	PELI2	PPP1R12B	MRPL22	MED13	DLK2	HVCN1	FTX	KANSL1L	SHISA5	CDH23	SLX4IP	AC009690.2	C1ORF43	IQCA1	ZCCHC8	PTPN13	AC015878.1	TSGA10	MDC1-AS1	CRLF1	AC015813.2	FBXW8	LINC00626	SLC52A2	TMEM199	SH3BGRL2	KIF4B	HEY1	AC109597.1	CNDP2	SGSM1	AL591518.1	MCPH1	AC025917.1	TRIP11	ARID5B	SKP2	SNCG	DUSP12	LINC00222	AL133245.1	TBP	KLHL42	ELAVL3	NDUFS8	HECTD4	RNF216	AC087164.1	SLC22A8	PEX5L-AS1	AC010531.1	RPP25L	TBCB	ZNF519	IER3-AS1	CADM2-AS1	AC090236.1	ADCY2	AC084337.2	HRH3	AL354824.1	RABIF	AL391839.1	PTPN7	PDZD9	UBAP2	GGTLC2	DCLRE1C	LAMA1	LMTK3	KIAA1468	AC097634.3	DNAJC9-AS1	BBOX1-AS1	TPST2	EIF3L	PECR	RTF1	MAP1LC3B	NCDN	AL035658.1	SNHG19	DALRD3	CASP9	TIPRL	RABEPK	KAT5	AL669831.5	ARHGAP9	NAA38	CCDC88A	AC097662.1	CYTH1	AC018816.1	DGKB	FGF1	ATP8A2	KLHDC2	MATR3	POP4	P4HA2-AS1	LRRC6	ACVR2B	FAM66C	NEXMIF	PDE4D	AC011468.3	A2ML1	SRI	CDH10	AC010624.3	CCDC192	FOXP1	MTMR8	MYH10	DIRC3	FBXL20	AL359715.1	UXT	MB21D2	RNF144A	BAIAP2L2	NODAL	LINC02270	MAP3K1	EIF3G	ZNF292	SMG9	AL160290.2	AGBL4	POLR3F	KIAA1551	GNA12	STK16	AF123462.1	CFTR	MRPL54	NPIPB5	RARA-AS1	PKP4	AC090589.2	NCOA1	PDGFC	AC010894.3	MCRIP2	DIP2B	CFAP77	SARS	STARD13	C12ORF57	COA4	TRA2A	FAM227A	EEF1A1	A2M-AS1	CAMTA1	EXD2	SSBP2	HMBOX1	TNFRSF10A	PIM3	IMPDH2	AC018362.1	AC010809.2	SMAD2	GPR3	AC098650.1	GOLGB1	FBXO42	SLCO3A1	NIF3L1	WDR78	SPSB3	MYO9A	AC005699.1	UCHL5	C5AR1	COX7A1	LRRIQ1	TRIML2	C9ORF147	CHIC2	AC010168.1	SLC7A6OS	GPC5	NFIB	MRPL4	COX17	SACS	SERF2	AC022893.1	AVEN	HSPB11	AC016831.7	EGR3	KHK	GAPDH	AL138760.1	PDE4DIP	LINC01239	TKT	RABGGTB	LINC01122	AC093843.1	MCMDC2	C1ORF35	SPRYD3	MAGI3	SLC28A2	PAN3	TCF7	CETN2	CPB2-AS1	AL024508.1	PRR16	LINC01327	NIPBL	TSFM	PRICKLE2-AS3	CHMP2A	CABLES1	ST7-AS2	AL592430.1	AL021707.1	NIP7	TMEM59L	IKZF2	ME3	UBC	BICC1	AC037459.3	KALRN	CDC37	DPM3	DUSP8	SNX18	RAB33A	LINC00508	MAATS1	ECHS1	UNC13C	AL357054.2	NUTF2	PHF21A	EGR2	TNRC18	OSMR	AC020559.1	LDB2	AP001767.3	OCEL1	SPRY4-AS1	AL034347.1	TIAM2	DIAPH2-AS1	RIPOR3	TCEAL9	HSPA12B	CEP128	XRCC6	ME1	FOXM1	RPS6KA5	AC026470.2	AC068051.1	CNOT7	SMG6	TM2D1	EGLN1	GGCT	AP4B1-AS1	SLC19A1	AL049869.3	ARHGAP10	NONO	LCTL	KARS	MRFAP1L1	NMRAL1	PRRC2C	GLRX2	DNAJC27-AS1	NEUROD6	AL139147.1	AC105206.2	AL158071.4	AP1AR	FAM208B	ZNF586	TDG	MTRF1	ASXL3	TMEM161B	NOL4L	MAIP1	PTPRR	ACOT6	CHP1	CRTC1	GADD45A	AC010260.1	IFI27L2	TOMM40	AGPS	EYA3	NKIRAS1	KRTAP5-AS1	NLRC4	CEP192	CXORF40B	AC005332.7	CRAMP1	MYO3B	APH1A	ITM2A	ZFAND2B	TSTA3	FH	ATF6	EIF5	P4HA2	GPR63	AL109811.1	AC020913.1	OTUB1	ADGRL3-AS1	MAP3K19	ATP11A	SLC23A2	ABT1	AATF	PCP4	AL136307.1	FHOD3	AP3B1	AC026894.1	SRGAP2-AS1	AC092802.2	RBM26	PCLO	LINC01923	MZT2A	REP15	DLEU2	FAAH2	AC007383.3	NDUFB11	POT1-AS1	CCDC142	OXR1	ASPN	P4HA3	PCA3	THBS4	PDE6B	TRIM24	SPOCK3	AL139011.2	L3HYPDH	ANKS1B	FAM53B-AS1	FBXO15	AC244517.11	MED29	CEP95	GOLT1B	AP003071.2	ZNF593	PEX10	RHOG	PDZK1	LSM2	C8ORF76	HSPB3	CEP112	ICA1L	NNAT	ERC1	JPX	LMTK2	PER3	ZXDC	EVI5	CNTFR	ARHGAP28	XKR4	CAMK4	SPNS3	AC092440.1	HSPA5	OTUD7A	PRIM2	CREB3	ZNF251	XKR6	AL590302.2	TMEM202-AS1	SYT12	RTTN	SPATA2L	SLC2A13	NKAIN2	C17ORF67	ADD2	AC007370.2	PDZRN3	AC069133.1	AUNIP	AC008443.5	DNTTIP1	PIP4P1	DIP2C	OPCML	AC016717.2	CNTN5	C9ORF85	MARCH8	AL137067.1	AC073320.1	CES4A	AC005884.1	IDH2	PSMB5	GAPDHS	FMN2	BBX	CFAP36	SDHA	AC079584.2	AP001341.1	PDZD11	AKR1A1	AL359504.2	AL031280.1	PDCD1LG2	PLXDC2	IFFO1	IWS1	MED24	AL031428.1	RASAL2	AP003392.1	ZNF587	LRP5	PQBP1	MOB1B	KMT2C	TAPT1-AS1	SH3RF3	NFKBIE	PVT1	ADD3	BLOC1S4	CEP83	ROMO1	KXD1	RGS5	SOD2-1	SAC3D1	PZP	CAP1	AP003025.1	MFN2	SLC16A2	EFL1	KLHL24	CRYBG1	ZFP14	MAP3K21	ZSCAN1	TSC22D1-AS1	ADGRB2	TRIM52	RSL1D1	DDX11-AS1	TENT4B	NFU1	SPDYE2	ADCY10	OR2AK2	CDR2	NUP210	AC012184.2	CDK8	AL049869.2	NME7	DFFB	AC026347.1	MACROD1	HERPUD1	EAF1	PCNX1	TMEM150B	KDM6B	HDDC3	NDUFAF4	TPM3	ZNF701	CHST15	AC008574.1	AP001318.2	CWC25	HTR3E-AS1	RASSF7	FAM47E	SPTBN1	AC024145.1	DAPK1	LY6E	ERVMER61-1	PHACTR2	HS6ST3	ECM2	DDX1	AL358292.1	CADPS	PCDH7	RTL8C	UBE2T	PAXBP1	CNIH3	MAP3K15	CRADD	PRPS1	F12	BCAS3	CBX3	CARD19	SLC7A14	HCG27	ZDBF2	EMC3	ASH1L	FGF10	AC005609.5	ZBTB46	FRYL	SLC22A14	LINC02511	KIF22	XKR7	BMPR2	IKZF4	NELFA	MCFD2	AKAP8L	BTRC	ST3GAL6	ARL16	AK6	AC055811.1	ANKRD54	ADAM32	DMAC2	LONRF3	AL391987.3	NIM1K	CA1	C1QTNF3-AMACR	C19ORF24	ZNF546	HDHD2	LCK	CALR	TEX15	TRIB1	ZDHHC13	PIBF1	MAP2K4	NPHP1	GRIN2B	AC106744.1	RPS6KL1	GGACT	AP005433.1	DCTPP1	RASA1	ANKRD17	RELL2	NAT8L	MIER2	NR2F1-AS1	EMB	PTAR1	GLIPR1L1	LRRN2	PPCS	NUDT15	AL132780.3	ZSWIM6	AC018946.1	COX7A2L	SHOC2	TENM4	NTHL1	PPM1E	SRPRA	FBXO17	FAM98A	TEX52	SRSF5	TAPT1	ACPP	CISD2	AC019186.1	ZNF777	CMIP	ZBED3	NUDT22	RITA1	AC027018.1	G2E3-AS1	MUC6	SENP1	CFL2	TOR1A	GNAQ	PHYH	ASIP	AC027682.4	AL590822.2	TRHDE	FAM151B	ARNTL2-AS1	GAS6-AS1	ITGAE	ASCC3	AL022322.2	TULP3	AC106707.1	RBP4	C19ORF48	MAP2K5	PA2G4	RHOXF1-AS1	ZFYVE21	UBA5	TIMM23	FAM120A	CLTC	LIN7B	POLA1	LRP1B	NDUFAF1	BNIP1	METTL26	AL360227.1	SLC25A11	RAVER2	LTBR	MRPL21	SERP2	AC009133.1	ZNF77	UPRT	CEP290	TMEM203	NME3	LRRC19	TAS2R5	DAPK3	NFASC	EXOC2	UBL7	CHORDC1	RPS26	LONP2	SPTBN4	C4ORF51	RP1L1	TEX53	R3HCC1L	MYSM1	INTS4	LDOC1	BRINP2	SMAGP	SPTY2D1OS	C9ORF116	AF064858.1	BLVRA	PSG1	PTS	FAM124B	AMPH	CCM2	AKT3	MED8	ALDH1L2	NOC4L	AC018358.1	SLC15A2	TIMM50	PLB1	MRPL18	AP000350.5	IFI27L1	AL137779.2	CCDC167	ROBO1	WBP11	AL121935.1	ESYT1	MCTS1	ATP8B2	ATP5F1D	AC019118.2	FGD4	FAM110B	DPP10	OXSR1	PYM1	ADAMTS18	NPL	ZNRD1	SEMA4D	KIAA0556	XIRP2	RAC3	FAM83A	EIF4E	GLI3	AC016910.1	LINC00970	CPLX1	PHKA2	TRAPPC3	DCUN1D1	FAM196B	AL358937.1	LINC01611	FAM124A	SORBS2	AC058822.1	ICMT	SOS2	CKS1B	AC009690.3	TUBA1B	LLPH	FNDC4	SLC3A1	CRYM	GTDC1	AC008892.1	LINC00845	PRICKLE2-AS2	NME1-NME2	CLEC11A	PJA2	SH3BP5-AS1	DHX29	AL355297.4	VPS13A	C18ORF21	AP000722.1	DOCK4	CKS2	AC090617.4	INAFM1	POTEC	SMARCD3	NFKB1	TTC1	EPB41L1	CD4	HABP2	TMEM183A	SGCG	AC008906.2	DDOST	MORC2-AS1	FER1L6-AS2	RPL39	AC092620.1	AHR	RTL8A	UROS	AL139021.2	LRP12	SLC30A7	AC092718.5	MTSS1	STARD9	DGLUCY	DDRGK1	ITIH2	RHEBL1	GLG1	UNC50	RBP5	SBNO2	RHOV	AC010175.1	NELL2	MCM4	EFNA3	HMOX2	GNA13	APLP2	MSRB1	CIAPIN1	FBXO2	AL035681.1	PRPF19	CCDC189	C3ORF14	NLRP7	ARNTL2	APC	INTS6-AS1	AC040173.1	HCN1	MBOAT2	LINC02262	SMARCA1	MKL2	EPHA5	PPP2R5C	GHR	RBM33	AL450384.2	SCG2	SMAP1	FAM19A1	EPB41L2	RUSC2	AL513327.1	RAP1A	TMEM41A	TMEM14C	RFX4	SPAG9	ZMYM1	MKNK1-AS1	GAS2L1	DHRS7	FRMD5	AC008728.1	PSME1	NEK5	SELP	CACNA1C	TMEM178A	SPRYD4	NLK	NT5C	RCOR1	AC007679.1	PLAC1	AC008074.1	TDRD10	FMN1	UBE2L6	TMEM196	TBRG1	NPC1	FAM122B	AAMP	AC002563.1	AC114781.2	ALKBH6	LINC02384	CDK5RAP2	RAB11FIP1	MFSD1	CDIPT	AL161757.5	AC010422.6	CNTLN	LBR	TAF13	AC116552.1	C1ORF52	DLGAP1-AS1	AC004692.2	SSR3	CCDC125	AC019117.3	AC004805.1	COLQ	PITPNM2	COPE	FAM45A	NPIPA3	GAR1	PITPNA-AS1	ABCG8	ASNA1	AC112907.1	RAB3GAP1	ZMAT4	RC3H1	CYP3A5	LINC01840	RAB3IP	ZFYVE28	FGF14-AS1	RANGRF	FECH	MTMR4	IMPG2	RAB40A	EBLN3P	CACNA1D	AKAP17A	AC090618.1	PLAGL2	FBXO28	GPM6A	NPY1R	CA11	TMTC4	LINC01429	TSEN34	CCDC148	AC068313.1	ARMCX4	AC009478.1	NUFIP2	AC073508.2	SNRPB	AC125793.1	CATSPERD	ALKBH4	ILF3	LINC00589	CNPPD1	LSAMP-AS1	BOLA1	WDR46	ANAPC13	NAT16	DPY19L2	AC009961.1	PDCD2	DLGAP1-AS3	ENO1	KAZN	LINC00971	TCHP	SURF1	CD2BP2	RBM19	AC011900.1	BPGM	SLC39A7	PIGN	CLPP	WDR17	NAA16	PRDX3	AP003390.2	AC022395.1	AC231533.1	AC008937.2	BEST4	ZNF133	TEX48	ARV1	EIF2S1	TOLLIP-AS1	RTCA	SLC6A11	AC008761.1	PCF11-AS1	RBM3	B4GAT1	THSD8	DLG1	C20ORF27	AP4M1	TSSC4	PREB	PPP4R4	NDUFS7	RANBP6	AC007563.2	AC096576.2	AC025034.1	GALK1	STOML1	FLRT2	RTCB	GYS2	PCAT18	SLC35F5	PGM3	TOMM70	COMMD9	WDR54	TRIP4	DYNLT1	UCHL1	JAKMIP3	ANO6	DPP9	AC021006.2	TRPC1	AC090772.3	MBTPS2	ACACA	TBCD	AC099066.2	OSBPL1A	SPTB	ERGIC2	YDJC	PIAS4	DMTF1	AL606760.2	AP002892.1	AKIP1	CCNI	DMAC1	GPKOW	NEK7	RNF2	CSNK1G1	CLEC9A	AL390066.1	AL139317.1	AL357833.1	SYNPO2	SRP19	ADNP	AC009303.2	BTBD7	CELF2-AS2	PRKD1	PEAK1	CHL1	ASPHD1	ACSL4	RABGAP1	CYP2U1	SH3PXD2A	PIK3CA	AC063944.3	CNOT6L	AL157392.5	ZNF684	BTBD2	ATP6V0B	RPS21	QRICH2	ELP5	CDC73	TUB	AC008250.1	CEP97	MISP3	ROPN1L	GTF3C3	ABCB9	N4BP1	EPB41L3	UBXN11	HP1BP3	NEDD4L	MALAT1	ANO5	BCAP31	FGF9	SLC25A45	AL121900.1	AC012370.2	SMIM37	KAT2B	WDR88	IFT74	AC011450.1	GIGYF1	AP002498.1	LINC02556	NDUFV1	PPM1F	MYLK4	TMEM38B	LDLRAD4	PCDH10	YIPF7	SDF2L1	LRRTM3	SDHB	PDE3B	KIF4A	AC087258.1	UBAP1	NARS2	ZAN	MSRB3	AP002495.2	AC007848.1	DLGAP1-AS5	ZNF280D	AC034228.3	IPO9	CITED1	ATP8A1	EEF2	YIF1B	BTBD10	DPP10-AS3	METTL13	Z97055.2	AC022973.3	SRP14-AS1	DAAM1	HAAO	SLC35E3	AC008537.2	ZNF669	FP325330.3	APOA1-AS	CELF2	SLC25A15	AC006355.2	TP53BP1	DNAH12	IL17RE	C11ORF42	NACAD	AC005037.1	AC016205.1	LIFR	NDUFV2	PPP3CA	CBY3	GRM5-AS1	MAP4K3	NR6A1	MACO1	TRIM23	AL035587.1	TMEM128	PLEKHA6	C5ORF67	CAPN1	LMO3	AC087500.1	SLAIN2	UPF1	AC087521.2	TERF2IP	AL080317.2	ABLIM1	PWWP2A	ESPL1	LRRC59	IGFBP7-AS1	AL590822.1	NUP214	PPP1R1B	GRID2	MIR3142HG	TSEN54	PRB2	GYS1	ACOXL	NAP1L1	NSMCE1	AC006262.2	BLCAP	RMI2	LINC01435	ABCG1	HNRNPDL	LUZP2	AC010307.3	HMGB3	EIF2S2	HHAT	AL049552.1	GOLT1A	SCLT1	LRCH3	AC023194.3	B3GALNT1	HHIP-AS1	C21ORF2	AC079584.1	MAFF	SKAP2	CBFA2T3	AFG1L	AC119150.1	AC004812.2	URM1	ABCC5	SEPT4	TINCR	CACNA1B	AC004112.1	YWHAG	COL4A3BP	Z96074.1	AC002066.1	LINC01184	ZPBP	KCNC2	GRIN1	STAB2	CARS2	NCEH1	SLC27A1	GGH	FKTN	LRP11	AC012464.1	DOCK2	THOC7	MTUS2-AS1	SLC7A4	EIF2AK4	ZNF565	RBPMS	NPRL2	SMIM27	EEPD1	CHCHD7	MRPS10	JOSD2	ITSN1	NEPRO	AC105031.2	AC005480.1	DIS3L2	GIF	AC010273.1	SUN3	AC025211.1	CAND1	AIG1	AC022613.2	CCDC120	ATP6AP1	AC006547.1	SSX2IP	B3GLCT	QARS	PELI3	PGRMC1	AAMDC	PHTF2	LINC01572	MYO18A	DCLK1	AL391684.1	MGAT4A	SRSF9	PDHA1	CBLN2	TTC29	SH3GL3	GOLGA3	ARAF	SPDYE6	PDC	AC099344.1	AL049780.1	MRPS34	ZIM2-AS1	IAH1	CACNA1A	GMPPB	RBFOX1	AP000561.1	SLC45A1	TXNDC15	KIAA0753	AGTPBP1	APTR	AC007749.1	YAE1D1	RUNDC3B	AL359636.1	AC008014.1	STAU2	CEP350	ZER1	AC007513.1	PLCB4	PIGL	PLPP6	AC211476.2	NSD1	DGKK	ABCC1	ATF1	LINC01762	CACNA1C-AS1	CPEB3	STK25	RIC3	NRCAM	TOLLIP	MYO15B	AC244093.5	TMX4	TXN2	ARHGDIA	ZNF577	EPHA6	AC023051.1	SCCPDH	CDH8	WDR27	LINC02196	ARAP1	CEP19	HACD2	TMIGD3	AC125613.1	OSBPL9	GABRA1	ARPC5	PRH1	MAP2K6	RAB30-AS1	AC006130.1	SPOPL	PIM2	AC083843.3	TOX3	SIPA1L3	AC079305.3	SCNN1A	CACNB2	LINC02102	AC090527.2	AC079943.2	AL158068.2	MYOCOS	RTL6	ELP6	BICRA-AS1	MS4A4E	TMEM246-AS1	TSPAN7	AC239802.2	ILDR2	USP49	AC244517.2	COQ3	NAXE	DNAH3	CDK6	SIVA1	AC016705.2	STXBP4	NFIL3	R3HDM2	DPAGT1	SCN1A	KIAA1143	EIF4H	HIBADH	FBXO40	AC130324.2	MRPS25	TRAPPC1	ANKRD36C	AC008581.2	ALKBH2	WDR74	AC068389.4	XPO7	AL162725.2	LYPD8	SCG3	CDK13	HPS6	IDH3A	EML5	CHRM2	NT5DC1	FTO	FTL	CDK15	PSMB4	LINC00460	GABPB2	AL392023.2	DNAH17	PSG8	CNOT4	DOLK	OPHN1	TBPL2	GYG1	DIRC2	HDAC3	AQP11	EXOSC5	CCDC18	PSME3	FNIP2	AL135999.1	CEMIP	TSHR	CELSR1	C3ORF67-AS1	PATE2	PCDH9-AS4	MCRIP1	C1ORF185	HNRNPK	UTRN	PSEN2	AC073571.1	HSPA12A	BOD1	B4GALNT3	ABCF3	AC006333.2	LINC01010	ACAA1	SPESP1	ARNTL	MESP1	LHX1-DT	ABHD13	AL133338.1	TESC-AS1	PSMB1	AC011824.1	AL391097.2	AC107373.2	ARRDC1-AS1	AC068724.3	SELENOT	AC105919.1	WDR59	MED27	ZFAT	AC024600.1	PSG2	AC091132.2	AL021997.3	ADO	C6ORF203	DIXDC1	ITSN2	AC008878.3	ANKRD18A	LXN	RPE	OS9	DOHH	ASB6	TMED4	LINC01372	KCNMA1-AS3	PTPRG	CTDSP2	AC018523.2	ING2	Z84485.1	COQ4	CYP4Z1	ZNF718	SKI	AC092118.2	PBDC1	KCNN3	METTL15	GLYATL2	APOOL	UQCRC2	PACRG-AS2	MFSD5	UBB	AC011474.2	AC009646.2	RPS6KA2	RRN3	AC084871.2	GEMIN6	PIK3C2B	PARD3B	DNAH2	VPS29	LINC00908	GKAP1	FNTA	GTPBP3	VWC2L	GLOD4	SGK3	AC008870.4	REN	LRRC3B	C1ORF174	AC120193.1	AC092378.1	INTS3	CTSB	NRG1	AC005523.2	MZT1	AL392046.1	SPPL3	AC010809.1	SZT2	KCNIP2	BANP	SVBP	ZDHHC20	LYST	XBP1	PTCD2	BYSL	HOPX	TNFAIP1	CNBD2	MXD1	MASP1	XYLB	MAPKAP1	NDFIP2	CPA6	VLDLR-AS1	KCNH5	GPX3	ZNF761	TBC1D32	COASY	ANKRD11	CLSTN2	AL354794.1	PRKN	RHOA	LINC01776	PHF5A	GPR180	TMEM106A	PSG11	FN3KRP	ADAD2	AP001922.5	WRN	LINC02158	TSPYL5	AC092652.1	KLHL13	AC084816.1	SIAH1	GPR18	SUPT20H	ADORA2A-AS1	CACHD1	LINC01311	POLD3	NPAS3	USP3-AS1	FOXP2	LUARIS	ANKRD13A	AC083805.2	LINC00636	AL035252.3	MGAT4C	AL109935.1	QPCT	ACTR1A	LINC02231	AP000695.2	NFIX	CCDC3	CCS	MIA3	CTIF	TIMP1	AC073842.1	COP1	AC010105.1	CXORF58	TRPM7	CACNA2D3	SECISBP2	ATP1B3-AS1	AC135050.3	ANKRD36	AP4E1	RPL4	BBS2	IGF2R	GACAT3	ACVR1B	C11ORF97	ARPC1B	KLHL20	ATP2C1	ACOT2	SSR1	SDR39U1	DENND1B	USP16	LINC02492	BLZF1	VPS28	AL050338.1	CTU2	ZNF254	OIT3	DDX18	AC004448.2	AP003086.1	SF1	VPS37B	AL359815.1	ZNF518A	PAQR3	ACAP2	MYO18B	AC018521.2	POMGNT2	CSNK1G3	CLDN12	POT1	TCF12	LARS2-AS1	DLGAP3	AC012615.1	USP26	MRPL16	BCLAF3	AC010343.3	CCSER1	ZNRF3-AS1	AL121790.1	ASB1	CNIH4	AL157871.1	CELA2B	CARMIL1	AP000282.1	GPRIN2	SYVN1	RAI2	AC022784.1	KRTCAP2	TDRP	ORMDL3	SH3BGRL3	RNF125	TMEM79	PET100	NUDT8	AL162231.2	CCAR2	PPIH	GGA2	PCBD1	PAK1IP1	PECAM1	LINC02213	DCP1B	NFKBID	KCNV2	CDK5	BOD1L1	AC087294.1	ITGB1-DT	YWHAH	FSD2	ST6GALNAC5	ZBTB8A	ING4	MINCR	OVCH1-AS1	WDR33	RELB	DHDDS	AP000221.1	HHIP	PPP1R7	AC105402.3	AC109361.1	IFNGR1	DRAIC	RAMP2	ZNF221	C1ORF122	KMT5A	PAIP2	AC114760.2	PHF13	AC078795.1	FAM241A	SNX17	SAMD5	AC026316.5	VIL1	AC091551.1	KIAA1958	ARPC2	QTRT1	RARS	NEK1	CD99L2	ARPP21	ZNF91	AC139491.4	AC006064.2	CNOT10-AS1	ZNF33B	SURF6	AC127537.1	AC012313.5	TTC3	AP003108.2	GUCY2F	FRK	TRAF6	AC022424.1	HSPBP1	PEX16	AC055855.2	TRMT61A	EAPP	CHPF	EFCAB14-AS1	EGR1	ALKBH8	AC018845.1	AC022087.1	CSNK1D	NBAS	AC009549.1	AL645465.1	ZCCHC17	MRPL19	AC005828.3	ZNF716	MIR4500HG	CCDC151	SNED1	SEC23B	DGKE	AC092053.3	HACE1	U91319.1	CHIC1	CYP39A1	NUF2	VEGFD	SFRP4	MIR181A1HG	CXORF40A	FAM85B	LARP4	ANTXR2	BCS1L	AP001007.1	RNMT	RAB18	STIM1	AC105001.1	POU6F2-AS2	SMTNL1	ZNF697	WDR7	DOCK8	FAM47E-STBD1	CUTC	AC092111.1	KDELR1	NRF1	NUP50-DT	KCNMB2-AS1	CEP57L1	AL133523.1	AC136489.1	RBM15-AS1	NUMA1	AC040169.1	FAM86C1	AP000894.3	BCL2L2-PABPN1	DLGAP2-AS1	PRKG1-AS1	AC011997.1	DNAJC4	DANT2	AC011471.2	ADNP2	AC012594.1	LMF1	FAM184B	ATRNL1	AC105383.1	GNPDA2	LGR4	PEX13	ADAM10	FBXO21	AC133550.2	FBXO46	CHTOP	SETBP1	AC092329.3	GAK	CHDH	ISY1-RAB43	AC008083.1	AC016735.1	AC005154.5	PDCD2L	AC063976.1	PHKG2	ANXA7	COX20	LINC01504	ADGRE1	TMED10	MKKS	TSEN2	GLMN	ALAD	AL096711.2	EXOSC7	IFIT3	PDXDC1	VXN	SNHG9	PFN1	LYPLAL1	HBQ1	UBXN6	WDR19	AC006059.1	HSD17B12	LINC01900	TBC1D8B	ZNF330	FAR2	CYB561A3	BCAN	TRPT1	RAPGEF1	PAXX	CREBBP	ACAT1	ATP5F1C	RRP9	AC108451.1	BHLHE40	AC008662.1	TBC1D19	PDS5A	LIPI	PIWIL4	ASAH1	AC106038.1	ITGB4	AC008780.2	PSMD12	LINC02237	RARS2	SEPT7	LINC01609	AP1B1	CAPN2	CTPS2	AP001610.1	AC110285.1	AL136454.1	FYN	FRRS1L	GPANK1	AC073195.1	DOK5	FSCN3	AC000099.1	AL121652.1	ADGRA2	EEF1A2	AL807752.2	GRPEL2	LINC00051	HARS2	POLR2M	AL592295.4	ZNF260	AL390729.1	COMMD1	AC005487.1	RTL5	LARGE1	LINC00535	MED18	OSCAR	SESN1	NRIR	PCBP2	AC092634.5	AL138799.4	CLTB	LSR	NEK4	MORF4L1	MOSPD3	AC026333.4	DPH2	AC073842.2	PIAS1	HEXIM1	ABCC6	ICK	VAV1	ARCN1	LMOD3	ZNF184	AC091045.1	MAP3K2	AASDH	TUBG2	FBN3	MOCS3	AC024257.1	ZNF334	AC092652.2	AC020911.1	C17ORF53	TBC1D22A	CD276	AC007114.2	NEXN-AS1	TRMT44	ADCY9	OTUD6B-AS1	FLOT1	COX19	ALOX5AP	EFHC1	RHOT1	DUS3L	CCDC83	SLC16A10	BRWD3	DLGAP4	VPS37A	AC107029.2	AL358933.1	KIF1C	PTPN2	AC132192.2	CACNB1	CEP170B	AL359220.1	TBC1D2	KNTC1	TSPOAP1	SHQ1	UBR2	MYO1F	UBXN8	ADGRG7	PCMTD2	KIF3A	AP003059.1	TMEM43	PLN	ANKRD45	PPP1R13B	TRAPPC12	EHD3	AP000753.2	AP002852.1	ANKAR	P4HA1	PIAS2	EXD3	OTULIN	AC017007.5	TYK2	HDDC2	AC006299.1	EVL	AC021086.1	MXI1	AC084032.1	ESRRA	NAV1	AP5M1	AC009148.1	TTPAL	CEP44	EGFL7	SMIM19	APOD	HMGXB4	PCCA	AC046158.1	NEBL	SERPINH1	ST8SIA4	MGST3	SYDE2	RANBP9	AC008569.1	PRICKLE1	SPATS2	CD247	LCA5	GPRC5C	AL391097.1	ANO3	AL023284.4	ZBTB44	PRDM1	STPG4	C2CD2L	GCM2	SLC28A3	AP001783.1	CLOCK	KIAA1191	LINC01378	PACRG	ZNF362	ADCK2	SP2-AS1	RAB23	SBF2	ATP6V1A	ACO1	METAP2	LINC02218	KIF21B	LINC00473	EFR3B	AC064836.3	FRAS1	SLC35A5	DCUN1D2-AS	SEMA6D	C16ORF45	AC097359.3	FAHD2B	ZNF850	TNKS2	MYH13	NEK6	USP37	C4ORF48	TUBB6	POU6F2	WDYHV1	AC116616.1	ST6GALNAC2	BMP8A	CPO	SLC24A2	SMIM17	MIR217HG	CHRNB2	TRRAP	MTCL1	PLEKHM3	CTBP1-DT	AC073529.1	HNRNPAB	KIAA1549	SLC16A11	AC092835.1	LINC02345	HTR2B	AC138696.1	GPRIN3	UHRF2	ATXN7L3B	POGZ	ABCC10	ZNF345	FAM216A	MYO16	CHGA	SETDB2	SPAG8	SFXN5	NLRP1	GNL1	FUCA1	ZFAND3	CHMP3	AC246817.2	AC000058.1	AC022784.6	AC116366.3	AL162254.1	WIPI2	XPO5	SUV39H2	LINC01830	CPSF4	B3GALT6	STAT5B	LINC02044	JAZF1-AS1	NEDD4	EXOC7	C19ORF44	B4GALNT2	ZSCAN31	NOL4L-DT	NEURL1-AS1	NHS	DHX30	LINC02576	KHSRP	AF064858.3	DUSP18	SMPD4	CEP76	AC068205.1	ATG7	AC114271.1	POLDIP3	TSC22D2	SUCO	AL139807.1	CCDC178	RUNX1T1	POLB	ZSCAN5A	ELAC2	PRSS51	LRFN2	CNTN4-AS1	MIEF1	LACTB	NUCB2	NUDT11	AC110023.1	FBXO47	AP005901.2	ZNF69	SCPEP1	INA	LINC01102	RGS11	TOMM20	RBM28	LINC00881	MUL1	LINC01725	NUDT1	AL031846.2	DRD3	EARS2	SPARCL1	APBB3	KLK14	GPRASP2	AL450332.1	AC006511.4	STAG1	SLC4A4	OXTR	MORC3	NR2F2-AS1	TWSG1	AC073525.1	E4F1	TSKS	FGF20	AC091906.1	ALAS1	DHRSX	IGSF11	PLK3	LINC01331	AC026979.2	SEMA6A	AC099489.1	TENT4A	TMED1	CHKB	MIR222HG	MTA3	MAS1	KLHL18	CASTOR2	RNH1	CNTN3	AC090971.2	RAB30	GLCCI1	DPYS	KLHL34	ZNF518B	SNHG15	MTCH1	AC022601.1	TFIP11	ETNK1	RNF126	ZNF318	SCX	RAG1	GSK3B	AC046130.1	AC048337.1	ARFGEF1	AC027644.3	C1ORF61	RAD23A	ENTPD6	SEC11A	ECE1	LINC01641	AC008708.2	HELZ	CFAP74	HAR1A	CYB5R1	PPIG	CEP250	TBRG4	FBXO32	TRDN-AS1	AP003306.1	BSN-DT	DDX41	TVP23A	KCNJ8	AL353743.2	AL357153.2	MSI2	AC019080.4	CITED2	HS1BP3	BAD	ZSCAN25	NCMAP	DNM3	ZNHIT2	EIF4G2	CCDC28B	OLFM1	AL354861.2	CA10	PLEKHA8	AC010422.2	AC007314.1	SFSWAP	CLEC18B	MAML1	HGSNAT	ATP1A1	TRAPPC8	GRHPR	SLC9A5	UBE2O	OGN	AC006378.1	ARFGEF3	LOR	CENPJ	TCTN3	SEC22B	AC008781.1	AC067852.2	PPP2R2A	SMIM35	LMX1B	AC004485.1	CNTRL	CPN1	CKMT1A	MRPL11	GPBP1L1	SPINT2	TTC9B	LINC01003	SLC35F1	LINC02413	FP671120.1	RPL37A	SNX32	FOS	GSTK1	C9ORF84	AC245452.1	M6PR	ZNF750	RBMS3	ZMYM4-AS1	PPFIBP1	CASC4	LINC00504	MORN5	MARVELD3	ZDHHC1	C11ORF58	AC010980.2	STARD7	FBXL19	EIF2B5	RBAK-RBAKDN	AC022960.1	NMNAT3	AL034417.4	OGFRP1	AC012568.1	SNAP25	ABCC12	AC140912.1	PACRGL	AC114498.1	TENM1	TSPAN16	POLE2	VPS11	GCFC2	PSRC1	NPC1L1	PAFAH1B2	ARHGAP22	AL683813.1	EIF2B3	HAS1	PSMG2	FJX1	ARHGAP39	AC090922.1	LTB	LRRC66	TEX49	KCNIP2-AS1	ID1	MEOX2	TMEM114	FAM222B	MMP25	S100PBP	AL136084.2	PICALM	AIMP2	NR1I3	PFKFB4	ANAPC16	AL355312.3	CHD9	CHRNB1	ITCH-AS1	B4GALT7	FAM90A1	TEDC2	ELOVL5	AC010320.2	AC035140.1	ACSL6	FBXO11	AC016987.1	ARAP2	MAJIN	HCN4	TMEM164	AL583859.1	AC125603.2	RAB27B	RPUSD1	MAT2B	CD300LF	CYB5R3	LRTM2	AC058791.1	HEMGN	CERS5	ATP10D	HSP90AA1	KIAA2026	AC137770.1	AC135050.1	CRTAC1	SPDYE2B	CASP6	AC025244.1	PPCDC	SAMD15	NUCKS1	PPIL6	CHST11	SHISA4	LRRC34	SON	SEC62-AS1	SYT7	DYNLL2	RUFY3	RORC	SPIN3	AC034243.1	AC068643.2	FO393419.2	AFG3L2	ZFX-AS1	PAAF1	IQCF1	YJEFN3	LARS2	CHD8	DNM2	ZMAT1	YLPM1	AL358472.2	SLC37A1	MYCBP2	PPP1R42	IL27	ADPRHL1	SAMD4A	OSBPL8	CNTN6	SGPP2	DNAAF2	APOBEC2	ALS2CR12	CHAF1B	HDAC9	PDZRN4	GPR22	AC006013.1	TRAK1	SH3KBP1	FAM173B	NKPD1	AC124312.1	AL031963.1	SNHG21	ELFN2	ARHGAP21	AC104472.3	AL390816.2	DRC1	EIF3K	VAPA	RAD50	PAK3	SLC35A2	NOB1	SMARCAL1	AC020912.1	TPMT	DGKG	TMEM26	BSN	FAM210A	TNPO1	ESRRG	SLN	GRIN3B	CLEC16A	ZFHX2	GTF2F2	HERC2	MTF1	Z97832.2	GALNT18	AC016650.1	LINC01107	USP15	SPOCK2	CHSY1	FCF1	PTPRT	FMNL1	SLC16A9	UNC5D	ZBTB22	AC006480.2	AL583808.2	HELLS	NCOA5	AL591848.2	PCM1	CNOT2	NR2F2	GJC2	FGF10-AS1	AC093459.1	DNAAF5	RB1	AC121161.2	AC084782.2	TUT7	KCNH4	ABCB5	MSRA	POLH-AS1	LINC01704	LRCH2	PPP1R3F	WDR35	ITPR3	PCDHB13	COMMD8	TRANK1	CAMKMT	POLR1C	NLRP8	G3BP2	AL136985.3	TMEM71	LINC01505	ZNF256	GRK2	OVCH1	AC011625.1	AC007285.1	TRAPPC13	OSBP	AL512770.1	SLC30A3	LYSMD2	DUSP6	CMC2	ANKMY2	ATG101	ARHGAP29	KIAA1217	FBXL12	SUGT1	MAU2	KLHL21	MRPS9	AC113383.1	ZFAND2A	USP6NL	AKAP7	RADIL	MARCKSL1	SMARCA4	SOX15	SLC5A4	LINC02054	AC022364.1	GRAMD1B	DLGAP5	HERPUD2	AL356234.2	EBP	MAP7D1	AC016746.1	PRC1	NOSIP	KCNQ1OT1	IDO1	RAB21	ZNF554	CELA3B	PNMA1	WDR45B	ZBTB25	CDC42SE2	ARHGEF33	UBXN10-AS1	STMN4	SNX9	DUSP2	AC004817.1	AL513329.1	AC099520.1	SERINC1	GALNT7	AC103853.1	DEC1	POP5	KIAA0355	DNAH5	AC093895.1	PLEKHA4	CEP152	AC027698.1	PCYOX1L	LIPE	EP400	COMMD5	TUBGCP3	AC114284.1	RARG	AL355472.3	ACOT8	ZBTB41	FAM171B	ZNF710	KIAA1614	AC104117.3	AC021351.1	SSBP4	AL157896.1	C19ORF66	AC007376.2	CBLB	CHRM1	AF241726.2	CENPC	SIRT6	WDFY3-AS1	AC015802.4	TYR	SLC25A16	PCYT1B	TMEM181	TAF11	ASB16	AL442071.1	SMIM30	RUVBL1	TENM2	AC023794.4	SEC24B	AC005476.2	CYP26B1	AC133528.1	ATP6V1G2-DDX39B	CPNE8	LAMTOR3	ERO1B	CBL	NOVA1	SNN	TAS2R8	OPA1-AS1	SLC25A23	PTBP2	WHRN	CHRNA7	DTWD2	CBX7	FAM177A1	SLC2A5	AC021491.1	AC090125.1	CXORF38	EPHA8	TRMU	ZNF528	NDP-AS1	LINC01280	AC007285.2	MIDN	PHAX	AC012651.1	SCMH1	ZCCHC2	KLHL14	OSBP2	IRF1	OSBPL7	GLT8D1	SRBD1	LINC01700	CDH18-AS1	FILIP1L	RRP1	CFAP161	ASB7	TPD52	SDK2	ADM	NUDT10	AC012074.1	PLOD3	CACNB4	TAF5	AC006058.3	LINC01141	ANAPC2	DPP3	CDYL	MRPL3	OLR1	GRAP2	NAB2	EML1	ASF1B	C3ORF18	LINC01799	AC037486.1	AC138894.1	AC009435.1	VPS54	DDHD2	ZNF267	AP003392.4	CORIN	ZNF138	FGD1	CDCA8	AL122125.1	PRCC	AL162411.1	WSCD1	CCNA2	SALL4	DHX38	AC106786.2	CCDC121	LDHD	ABL2	MRPL39	PNMA8A	HYLS1	LINC01894	ZNF836	TRIM77	LINC01152	AC104662.2	PLIN1	ZFC3H1	AP2B1	DROSHA	UGT2B7	AL121989.1	AC090531.1	MICAL3	HR	ZNF707	MGAT4B	PPIF	POU2F2	MIS12	TIPIN	ZNF730	NLGN2	FANCA	SERPINB8	AL356020.1	AC245060.6	THEM6	AC018511.2	PARP2	CREB1	DYNC1I1	C1GALT1C1	AC005730.2	PHC3	AL357054.3	AC017074.1	COPRS	OR2L5	NORAD	AC079385.1	WDFY3	BX276092.9	ABCA10	PDYN-AS1	AL691432.2	AL158209.1	C3ORF58	DEGS1	HARS	NAPB	DTNA	ZNF785	TMEM19	CPS1	DLEU7-AS1	ARIH1	HSCB	C16ORF86	CDK14	FAM71E1	RTP1	KRT8	CDKL5	MAST4	TSPAN5	PAK1	AMBRA1	SLC36A2	PTAFR	WDR44	ZNF644	MAD2L1	FBL	RNF26	ZNF789	KLF15	GPR89B	TGFB2	NEFM	ADAMTS3	MCM9	AC109460.2	MIPEP	MALSU1	AC114730.2	SPTSSB	AL049836.1	RORA-AS1	PHF2	KATNB1	AC243829.2	MAN2C1	BAZ2A	IQSEC1	THSD1	RAD21	RASGRP3	AC114546.1	NAA50	AC097658.2	AL031599.1	FAM213A	RLIM	PRR7	LINC01818	RXRB	ARRB2	IGFBPL1	DEPTOR	GDAP1	ENOPH1	SDCBP2	KHDC1	AC002467.1	DDX4	TRAF7	AC233280.1	SRGAP3	IPO13	AARS	C1GALT1	LINC00581	KIAA0513	COPZ1	KCTD17	PDRG1	RIMS4	LINC01443	LINC00997	AP006295.1	NECTIN3	ZNF595	CACUL1	LINC02463	EPAS1	HUWE1	AC024075.3	ARID2	TRMT12	CSTF1	NFE2L1	AC092384.1	KBTBD11	PTPRO	AC007163.1	SLFNL1	HS3ST5	RBSN	KLHL7	AC023905.1	STMN3	PSG4	AC005229.4	FABP6	CDHR3	LRMDA	GSTM4	TIMM44	AL583824.1	PAPPA	LINC01791	FAM50A	RNF150	FXYD1	SUV39H1	DICER1-AS1	AC092718.6	RPA2	TMEM198	AL391261.2	AC012150.1	DGKA	FAM118B	RALGPS1	MYO1H	ZNF679	MTMR7	UBR7	AC107463.1	RIOX2	TTC37	AC004448.3	GHRL	ECM1	AC087501.1	TRAPPC12-AS1	RP1	AC090771.2	ADGRV1	ESF1	AC110015.1	MRPL28	PPP1R11	AC068338.3	SNRNP48	AL158198.1	SEPT14	AP005482.1	GPC3	AC021127.1	BCL9L	CALM1	AC078788.1	AC004951.1	LINC01258	RIOX1	AL359258.2	SCN2A	UNC5B	PLAGL1	AC025627.1	AL160313.1	ZNF136	HADHA	TSNAX-DISC1	SYNPR	RBM45	LINC02062	ATP11AUN	AL137779.1	CD2AP	HACL1	EIF2B4	ZBTB37	AIP	SOX5-AS1	RNF25	LINC01951	ZDHHC12	LINC00430	OARD1	VPS18	MTMR10	IL19	AZIN2	AC134312.1	UPP2	AC117944.1	AC103993.1	FCER2	BRINP3	NADSYN1	AC097537.1	AP001025.1	AC104986.2	ZNF239	CLASRP	LINC00972	EMILIN2	ITGA5	CTBP2	COL9A3	DENR	ADORA2B	STYK1	ZNF287	CDCA5	EDDM13	DNAJC12	DIDO1	AC007326.4	ROCK2	AC093249.2	C5ORF51	HEATR4	AC108002.3	MTFMT	AKAP14	LINC01103	PAXIP1	MDN1	AC034236.2	NR4A1	FAM131A	AL137186.2	GRASP	MGAT3	AL356489.2	DUSP5	AC022639.1	MCAT	MATN4	BICRAL	AC093523.1	AC087855.2	CHRNA9	BCO1	GPR179	PRSS54	AC023389.1	MINDY4B	AC083841.1	SCOC-AS1	MICU3	AC009163.1	AL138963.1	NEURL3	RSPH10B2	PARM1	FES	AC018648.1	KCNB2	PRKCSH	RAI1	AP005329.2	AC118555.1	ALS2	AC091078.1	RBL1	AL450322.2	LINC00886	PSME2	NOP14	DCUN1D2	GABRA3	AC022826.2	HDAC10	AC007569.1	ERCC6L	USP19	LSM6	PTTG1	AL359853.2	PMEPA1	MAGOHB	MINPP1	IQANK1	Z94057.1	C3ORF62	ZPR1	UPF2	AC022196.1	APBB1	SEM1	HK1	RELT	CCDC113	ZBTB8OS	AKR7A2	NCAM1	TPTE2	PRC1-AS1	RAD21L1	SLC25A41	PRKG2	AC107072.1	GATM	PRKAR2B	ZNF678	SGCZ	FKBP3	IGBP1	AC010884.1	CECR2	TP53TG5	AC243585.2	TSG101	TLX1NB	AL589669.1	ZUP1	TRAF2	ARFIP2	AC020892.2	VPS13C	LNX1	YEATS4	CGGBP1	KANSL3	XIST	TANGO6	L34079.1	PDCD7	TRAPPC6A	AC096741.1	IZUMO3	AP001269.4	AP001636.3	ADAMTS16	NGF	TRAK2	AC008438.2	KATNAL2	NTMT1	AL365318.1	LINC01643	EPG5	HSP90B1	ABI2	AC007389.5	RRM1	SNAP47	TOR1B	LMO7-AS1	CALN1	HTRA2	SSBP1	VPS26A	STK39	BCAR1	USP45	ABHD4	LINC01054	PRCD	HIPK3	RAB35	KIRREL3	LBH	ITGBL1	AIMP1	AL390778.1	ZGRF1	NAGPA	CACYBP	LINC02281	SUPT16H	RBMX2	TATDN1	AC025262.1	C17ORF80	ACTR1B	SERINC3	COA7	DDX50	FGGY	RYBP	AC019211.1	STK26	C12ORF4	SLC9A3	AC100810.1	KCNQ1	SLC22A24	ST3GAL4	AC007368.2	DACH1	ZNF598	AC009120.4	TUBB8	SEMA3A	TIGD4	PPM1H	INTS6L	NECAP2	FBXL14	SREK1IP1	AP005059.2	AC021097.1	LAPTM4B	ZFP90	AC008736.1	LINC00604	ASH2L	KCNJ4	LRP4	DPH5	LMOD2	AC023202.1	PPTC7	AP005131.3	PPHLN1	B3GAT1	Z82173.1	EDAR	LRRIQ3	PABPC3	AC015849.1	RBMS1	PSPC1	AC020908.1	CYP51A1-AS1	PRKAA2	TTC14	ATF7IP	SLC22A13	ATP12A	ITPA	ARSA	ARF6	ALPK3	STX8	AP003730.2	TCAF2	CP	CCNH	AC073575.1	THUMPD1	LINC00620	AC020558.1	AL451074.2	AC012508.2	CLMAT3	LINC02267	AC087457.1	POC1B-AS1	BRF2	AC023055.1	AC079154.1	GNL2	LTA	RBBP8NL	AC112196.1	TRIM22	PARP8	MARCH11	PEX11A	CNN3	C3AR1	LINC01551	FUT2	MPI	AC239809.3	AC012322.1	CERNA1	SMCHD1	AC116667.2	UAP1	PREPL	IDE	SRSF8	SLC35B2	SLC35F3	PHF19	TRAF3IP3	USP12	HSPA8	FOXP1-AS1	INSR	TBC1D1	MLX	IFT27	SEPT1	PPIP5K2	ARSB	THADA	AC091100.1	PTEN	LSM8	RELN	AL353616.2	PLEKHM1	CPD	AL162464.2	LINC02143	RNF38	MAGI1-AS1	LINC01902	OLMALINC	DRICH1	COLGALT2	PPP6R3	TBC1D31	AC074237.1	CLIP2	PLPPR1	SCML2	AC139769.2	BRAF	TDRKH-AS1	RAD18	PLK5	NGLY1	AC010401.1	RAB4A	CCDC7	SF3B2	GRK6	MTRNR2L3	AL589666.1	DOCK7	AP000229.1	LINC01322	PHF8	AC138123.2	FP236383.1	ADGRL1	SUCLA2	SLC52A1	GPC1	SHISAL2A	TCF4-AS2	GNPAT	UBE3C	ZNF426-DT	OTOF	AC008700.1	TBCE	UPK2	WWOX	UNC45A	KRT23	NUP133	EBAG9	SLC7A7	ZNF445	OGDHL	APBB2	AL589843.1	PACSIN3	FANCL	COA5	AC023908.3	NXPE3	VPS36	AL590640.1	EMC10	AC027801.1	NDUFV2-AS1	CIB1	PDCL	TUBB	AC073486.1	RFX5	SIAH3	AC073052.2	CCDC148-AS1	PAPPA2	ZBTB38	SLC6A15	ENG	SLC30A6	AC005393.1	B3GALNT2	AC117383.1	AL162632.1	LINC00449	WNT9B	CAVIN1	LRRK2	AC104009.1	ZBTB46-AS1	AC069234.1	AC132872.2	SUPT5H	TRMT1L	P4HTM	PLK1	CENPT	FAM95C	AC006449.5	LINC02482	AL121760.1	AC007347.1	RGPD5	CES3	CLEC20A	BLVRB	ENDOV	PIK3CD-AS2	AL591684.1	HIF1A-AS1	TRPC6	SH3GL2	CLCN4	CYP46A1	CPEB2-DT	RPS10-NUDT3	DNAH14	GPC6	AC010864.1	CD151	SWT1	MTMR3	AL132712.1	NCBP1	TXNDC8	YPEL2	AL136501.1	C2ORF73	KLHL36	TSPAN2	JHY	USP38	RSPO2	ZNF711	TPST1	AC090572.3	AL033384.2	DGKI	AC007681.1	ANKRD6	ALG1	AL160035.1	SFT2D1	CNGB3	DMPK	LSMEM1	PLS3	SIRT1	TENT5C	KCNH8	EGFLAM	CGA	ADAMTS2	SLC39A4	PTP4A3	DRG1	VAC14	SAP30BP	AC015987.1	PDP1	DIRAS1	PPARA	SDHAF4	STX1A	MEIOB	AC010327.3	AC025178.1	FRMD6-AS2	AC002550.1	CCDC127	KIF26B-AS1	WNT3	AC106791.1	PILRA	SMIM20	KIF9	AC092683.1	TFR2	TNIK	FAM185A	COL21A1	BUD13	AC015712.4	AL078639.1	UFSP2	FCRLB	FOXN3-AS1	FBH1	POMK	AC107982.3	C1RL-AS1	AL031666.2	SOBP	TMEM186	AL162497.1	INTS6	TOB1	AC008695.1	AP001979.2	NUBPL	ACKR3	TPCN1	PPP4R1	NUP50	CAPN15	YWHAE	C12ORF49	SPOCK1	MRPS18C	MRNIP	SSC4D	PHACTR1	AC138819.1	ACACB	C9ORF3	PLP2	MIR22HG	LINC01091	SLC25A53	SBDS	AC040918.1	AL022328.4	GARNL3	NOX1	TBR1	GRIN2C	CREB3L1	ACCS	GDE1	CRYGS	ANPEP	TTK	AC007728.1	AGA	KCNJ2	AL662796.1	RB1CC1	GPS2	ORMDL2	CCNO	AC068987.1	MGST1	LINC02201	AL157400.3	MT-ND6	SMCO2	AC243571.2	PTPRM	LIX1-AS1	KDM6A	PLCG1-AS1	ZKSCAN1	KIAA0100	AL807752.6	AK3	FBXL19-AS1	TTC39C-AS1	ADIPOR2	SELENOF	AC123786.1	LINC02440	AC105339.3	AC010624.2	CYHR1	PRELID2	LINC01934	ZNF7	PUS7	TNFRSF19	AL442647.1	LRRC58	SOX9	DLAT	ARMC2	NOP53	CTSH	NAA30	FARP2	APPL2	GSTP1	LINC01396	ERICH3	KBTBD4	ZNF699	FBXO45	CUZD1	CLEC2D	ANKRD46	BZW2	ABHD14B	AC010528.1	AC092681.3	SDR42E2	SOAT1	TYMP	DIAPH3-AS1	AC020910.4	SMAP2	NFIC	A1BG	AC018467.1	C2ORF80	AC091691.2	CORO2B	LINC00243	CARM1	FTCDNL1	LINC01588	NFE2L2	MDS2	RNF165	UBE2Q1	SLC30A4	TXNRD3NB	RIC8B	ACAP3	SUCLG1	CDT1	AP001267.2	AC011287.1	SAMD14	DPCD	C5ORF66	AP000763.3	KCP	TSPAN18	ZFYVE16	AP001978.1	GIGYF2	CNKSR1	PCBP3	CACNG3	ACIN1	EVA1C	ERAP2	NAAA	ZNF124	AC140481.1	LARP1B	REM2	WASHC4	RAB10	AC012339.1	AC008403.3	AC015689.1	LINC02236	KLRD1	SPIN2A	SLC9C2	CDK20	SELENON	TP53RK	HOMEZ	DEK	AL138752.2	AP005899.1	CALU	HOOK2	FANCD2	AL451064.1	AC008568.1	SRGAP1	DCDC1	TOGARAM1	AL805961.2	AC006504.5	GPATCH4	GABRD	ABHD11	ECPAS	AC007218.2	PLPPR3	IGSF6	AL117329.1	TMEM69	GTPBP4	AC095032.2	ABCA1	GUF1	AP001528.2	AC008438.1	AC003002.2	RPS6KB1	MIR210HG	INTS9	LINC00894	AC121757.1	CSRNP1	LINC00964	ERN1	PRTFDC1	RETSAT	SLC37A2	TM7SF2	AL354836.1	ANKRD12	AC096586.1	AC068533.4	TSC22D1	PNPLA7	AC009093.2	CR1	ASZ1	DONSON	GTF2F1	ISLR	NAPA-AS1	FBXO33	PHACTR2-AS1	HOOK1	EPN2	MED6	METTL18	PTPN5	EIF1AD	FAM193B	SNHG25	LINC02263	ZNF462	ZNF814	AL607028.1	MYPN	PKN2-AS1	AC007743.1	FAM204A	AC130456.2	AC100768.1	CTU1	KBTBD7	ARMH4	PSPH	DGKD	MED11	AC005808.1	FAM19A5	KRT19	GAN	GADD45B	TDO2	ELMSAN1	SEC13	HBEGF	MAPT-AS1	AL136115.2	ANKRD13D	ASIC1	IKBKB	GDI1	DPM2	ZNF594	STYX	AL033504.1	SCGB3A1	SPACA3	AC016907.2	MEG9	SHC2	PTRH1	GRINA	MRPL49	LINC00864	BAZ1B	AC064871.1	FAM193A	AC027627.1	AL031985.4	AC006460.1	AC079742.1	SH3PXD2B	ZNF155	PMPCA	GRB10	AL022322.1	LINC02221	SLC9A9	RSPO3	AXL	IER2	AC018797.2	MRRF	AC099329.1	AC104982.1	CASS4	AC003681.1	EFCAB6	PDS5B	PLEKHA1	ANKS6	UQCR11	DNAJB7	TFAP2E	STK40	WDPCP	FLRT1	CYP3A4	MPC1	ADAMTSL3	TACO1	MYOM1	RPL39L	CLCN2	OR1L8	COL26A1	GPLD1	KITLG	SRSF10	AC025287.4	SH2D5	AC048380.1	TMPRSS11F	MUS81	AC093305.1	GRIN3A	TSHZ1	LINC00115	THSD7A	UGGT2	PLSCR2	TMEM177	ZBTB20-AS5	RTN1	MEIS2	PLAT	HYAL2	C8ORF34	BRF1	LINC02426	AC016747.2	NDUFA3	C2CD2	CNR2	WDR6	NDN	WNT10A	UBE4B	CCDC146	RHAG	GRTP1	OPRM1	EIF4G3	ARHGAP35	C8ORF33	RPL37	STRN3	CSDE1	VSTM2L	ZMYM2	NUDT17	FYCO1	NBEAL2	AK5	CKMT2-AS1	MYO9B	OSBPL3	AC100858.3	ELK1	NECTIN2	AVPI1	AC104803.1	PLEKHG3	PTGR1	TMEM120B	C19ORF18	VASH2	DLGAP1-AS2	ST6GALNAC1	HLA-A	RAD54L2	CPEB4	LRIG3	AC108879.1	CHI3L1	ARL3	ARFRP1	AC073336.1	SPG11	HMGN2	ABCF1	TPPP3	AC009264.1	PARD6B	AL133351.1	IQSEC2	ALG10	ASIC3	PLEKHG1	KCTD1	LINC01134	MYOF	LINC01984	LAMP1	PDIA3	SPG7	UNC13B	Z82196.2	NMT1	AC004494.1	LNCSRLR	CCNDBP1	RFX2	SMPD1	LINGO1-AS2	PUM3	DPH3	RALB	SULT2B1	PALM	FAM153B	EEF2K	AP000919.2	METTL2B	TCP11L2	CSTF3-DT	SEH1L	TMEM109	TBL3	NF2	STRA8	FER1L6-AS1	AC069277.1	MCHR1	DNAI1	PVR	HIGD1C	HNRNPUL1	ZBTB4	ATG3	Z69666.1	HAT1	MVB12B	AL033379.1	FITM2	PUM2	RALGAPA1	RBM5	GLYCTK	AL355306.2	ADAMTS9-AS2	SAFB	AC005832.4	ATL3	MCHR2	SPON1-AS1	KCNS2	STK35	CCDC183	AC104667.2	AC009061.2	CCDC57	ASGR1	AL606534.1	ANKRA2	ZNF790	SH3PXD2A-AS1	LINC02275	BIN2	POU2AF1	LINC02175	PMVK	AL355073.2	SIX4	IVD	AP000787.1	PLEKHF2	MRPS31	KCNN2	BTBD18	PHB2	GAS2L3	B3GNT4	AC007773.1	AC073343.2	LINC02176	GON7	AL035420.1	HLA-DQA2	MPZL1	LINC02478	SFPQ	PSMD6-AS2	GHRLOS	MAP3K4	P2RY8	AL354993.2	SF3A3	B3GAT3	LINC01606	SHE	STT3A	WASHC2A	DHRS4-AS1	CCNL1	DGAT2L6	AL161772.1	GOLPH3L	LRRN1	AF129408.1	B3GAT2	LINC01257	ENPP4	AL357079.1	ERG28	PDP2	TMEM151A	ARHGAP23	ZNF774	TMEM151B	AC109811.1	AC139491.1	NOLC1	MGRN1	SASH1	BNIP3	CALM2	LINC02334	ARFGAP2	IQCG	PPP5D1	PLAC8L1	ZMYM3	UFL1	NRIP3	AC079341.3	ATP2A2	AC131254.1	NOP14-AS1	RNPS1	MAGEL2	TMEM132C	OPRD1	YEATS2	CLIP1	TIMM9	ZBTB20-AS1	AC110296.1	LMNA	TYSND1	MAK16	ICA1	CCNY	GABBR2	AL731566.1	ZRANB3	TNFAIP6	SUMO2	RGL3	PRKAG2	MREG	AL390957.1	PELP1	RER1	AC008738.2	EIF2AK2	FAM13A-AS1	OR2L8	AC007966.1	LINC01750	PACRG-AS3	AC009123.1	AC022384.1	AC005899.7	CORO1C	AP001781.1	TMEM248	ZC3H13	TESK2	TAF6	ATP6V0D2	OTUD7B	AC084809.2	AC011466.1	CIITA	H6PD	OR56A3	TMEM179	ACOX2	SLC26A4	SLC7A8	NRXN3	AC108156.1	C18ORF54	AL034405.1	TOX	TRPM6	VIT	VEPH1	JPH4	GLTP	RAC1	TMC3-AS1	AL021368.2	KCNB1	EI24	MEF2A	LINC01290	GBE1	PLXNA2	CBLC	CCDC174	SETX	EFNB2	AC016727.1	TNFSF18	GPR87	ZSCAN20	RAB14	AL353811.1	C1ORF147	BIRC2	ELOVL6	PSMD13	IMMT	PCDHGA1	LINC00349	UBL4A	ARMC3	ERAL1	AP000812.1	AC022509.2	SLC14A2	NIPAL1	DIO1	ZNF408	C6ORF47	PHLPP1	AC096666.1	COIL	IMPAD1	CDC123	DHRS7C	CORO1B	AF127577.2	SLC15A1	AC004034.1	KDM4B	ATF6B	BX284668.5	KIF14	WDR4	PCSK4	DPPA2	NFATC2	NUFIP1	VAMP3	GGN	AP000844.1	PHACTR4	AC006978.2	AC090735.1	FAM66D	PKDCC	AC093424.1	AC092747.1	TBC1D15	LINC01798	MKNK1	FP565260.6	CHCHD6	PPP2R2D	WNT4	PHLDA1	AP000844.2	AL449266.1	KLC3	EIF1AX	AC034111.1	C17ORF99	RPGR	ZBTB17	TACC3	SERPINB6	TIGD2	LRRFIP1	POLD1	CATSPERG	WDR12	AC068491.2	OOEP-AS1	DUSP1	HDHD3	CPNE4	GRIN2A	AP006565.1	SNF8	SPIRE2	LRRC49	LOXL4	RAB40AL	USP31	RHBDF2	SKA2	LINC02217	AF130359.1	CD209	NR1D1	OR52A1	MPHOSPH9	FEZ2	AC023983.1	AL121929.2	CREBL2	IGF2BP3	HPD	RAB31	GMPS	SNRNP35	RABGGTA	BTN2A1	HNRNPU	AC096759.1	CYTH3	COPS7B	ATG4C	POU3F3	SCRN2	FLRT3	TRGC2	PNRC1	PPP1R8	VAMP1	C17ORF75	MIAT	SPP1	UBASH3B	EHF	PRSS56	CNDP1	A2M	SEC31A	TCEAL3	B3GALT5	AC018638.7	JMJD8	LINC02313	SHTN1	AP000919.3	NR5A2	GPR137B	ZNF382	TBXAS1	GAS2L2	PCDHB9	LINC01844	AL449403.1	FBXO31	AC116913.1	TSPAN14	FAM200B	TAGAP	CTNNA2	CELSR3	SMUG1	MANSC1	USB1	RAB27A	ZNF385D	AC093292.1	MSC	AL080317.3	GMDS	PKD1	AIFM1	CCND3	ERICD	NIPA2	MIR4435-2HG	LSM12	ZNF25	ANXA11	LINC02389	CERS4	CCDC47	TMEM234	TUBB3	PPP1CA	AL445472.1	LRRD1	RBM15B	SPG21	HERC3	C21ORF62-AS1	FAM163A	HLA-DPB1	AC136475.1	VWDE	SEMA3F-AS1	STXBP5L	RAB5A	SIPA1L2	SPI1	VASP	UBE2Q2	BRWD1	ANAPC5	MPHOSPH10	KCNT1	AC108866.1	RILPL1	NINJ1	ZNF367	AC005070.3	ARHGEF28	TMEM191C	LINC00310	AC090809.1	A1CF	NEFH	AC105760.1	FOXG1-AS1	WDR89	DNAJC13	PDCD4	PLEKHG2	GRAPL	AC012508.1	AC027281.1	NDST3	PEX5L-AS2	RDH11	AL512380.2	RIMBP2	FPR1	DNASE1	AC007610.2	TUBGCP2	PAXIP1-AS1	MOCS1	RPL18A	LINC01007	RASGRP4	NAF1	AP002759.1	CCT3	SPRED3	DNAJB5-DT	DNAJB6	CTHRC1	FSCN1	AC090229.1	PTP4A1	PRTN3	PDCD6	AL355303.1	OR2H2	MFSD10	CXXC4-AS1	CLIP4	EIF3H	MIR3976HG	DOLPP1	LINC01445	ADGRE2	PRLR	AP001816.1	PLCXD2	ERI3	LINC01594	CDO1	MCC	CDKN3	DSE	CLEC12A	SLC35G1	EPB41L4B	ABR	LINC01685	EEF2KMT	AXIN1	LINC01828	AC116407.2	SMAD7	SPINK5	MELTF	SATB2-AS1	NSD2	UBA6-AS1	SEPT11	PRPF31	ANKRD61	SMC1A	ARID4A	AL049794.1	VWCE	ZNF675	MUC12	ACKR2	DAZAP2	AC016687.3	HTT-AS	TCTN1	PLEKHS1	SCN9A	FILIP1	ZDHHC16	PRMT5-AS1	HPGD	PAFAH2	WDR13	EMSY	TMPRSS11D	RAB19	AL365259.1	RELL1	AC100793.3	MALT1	AC124944.1	AC005740.3	AC002398.1	MTFR1L	CFAP46	LINC00571	KLHL10	NCAPH2	TRPM8	RAX2	USP36	METTL4	HAS3	HYOU1	TRPM3	AC108863.1	AC093655.1	AL512380.1	R3HCC1	EXOC6	SLC6A17	AP003025.2	AC016573.1	ENGASE	MSL1	OR2L2	AC073332.1	KCTD10	AC006504.2	PYDC1	AC245140.3	PRMT9	AC138956.1	LMLN	DNAJC5	LRRC74A	NKAPD1	TMEM191B	ZNF346	LINC01364	RIOK1	OGT	AC242426.2	FAM102B	DIP2A	QDPR	MSTN	PET117	CREBRF	AL160291.1	AC107375.1	IRF2	Z98752.4	TPBGL	CADPS2	AL442128.2	SLC5A4-AS1	WISP2	AC026801.2	NR2C1	PRKCA	CDH1	CARTPT	GNB4	TLK1	AC010978.1	FAM104A	BICDL2	DDX39A	CMYA5	PRSS8	PARD6G	EPB41	BICD2	TIMM22	KCNS3	COX11	RMDN2	ZNF32-AS3	AC007938.3	MIR124-2HG	AC013546.1	DNAJA2	KDM5B	TAF1L	LIN52	PSKH1	COX10	PIP5K1B	KCNF1	DCAF8	PIKFYVE	ELMO1-AS1	CDC26	TMEM39A	ATAD3C	SH3GLB1	PEX3	U62317.3	AC074031.1	RASGEF1A	ZNF343	LATS1	LINC01924	HAUS2	PLEKHB1	SCFD1	NETO1	C6ORF118	ESR2	AC046130.2	GAL3ST4	AC010255.1	PEX11G	PNMA8C	MTMR9	CCDC71	AL133352.1	AC011389.1	TMPRSS11A	AL158071.5	TCTA	FAM114A1	NHLRC1	AP002075.1	ZDHHC7	ITGB3BP	SUCLG2-AS1	MLXIP	TUBE1	RPL7L1	CTSZ	THSD4-AS1	UBALD1	KIAA1210	SDS	EVC	CLYBL	CLSTN1	ASIC2	LBHD2	AC007620.2	UBR3	ANKRD53	TMCO1	AC135178.3	AC116337.3	PSG6	DPP9-AS1	FBXL2	MAN1A1	AP003355.2	FNDC3A	AC009060.1	EIF2B1	LINC02499	PCDH8	PRPF8	RBM6	FAM160A1	SOSTDC1	SDC2	AFDN	AGPAT3	AC093157.1	TIMM21	ATXN1	TPPP	AC008040.5	USF2	FBXW5	RPN2	ENAM	CCDC14	ESS2	MORC4	AC011443.1	RHBDL3	PTPRQ	ANKS1A	AP001160.2	CDK16	ATE1	NEB	NLRC3	GTF2H5	PARVB	QTRT2	FAM96A	ARHGAP19-SLIT1	LPP	NIPA1	PHF7	TLN2	COL4A1	AC142472.1	AC079313.2	ST6GALNAC4	YY1AP1	MAP3K10	CLDN20	AC104461.1	ARHGEF39	CHMP7	AL135818.2	C8ORF88	TSPAN13	SMAD5	GXYLT2	SLC29A4	ZFP92	AQP3	RYR2	LINC02543	EMID1	DNM1P35	HSPA13	PRDM12	AC004817.4	THBS1	AL158152.2	SERTAD1	AL078601.2	SALL2	NPAS4	WWP1	FRMPD3-AS1	TUT4	NIPSNAP2	AL133284.1	ZNF710-AS1	AL355075.1	TMEM161A	AC093627.3	AL157413.1	AL157392.2	TYW1B	STOX1	VTCN1	AL451070.1	HRAS	IL1R1	ARMCX1	SMC1B	AP000446.1	SATL1	MAP2K3	GPATCH3	AC016493.1	FBXO27	AC145285.3	LINC02021	AC090617.5	AC105345.1	KRT5	AC107214.1	DMRTA2	SLC22A15	KCNV1	AC004862.1	PRDX4	TMEM246	LINC01474	SGMS1	CAND2	NPAS1	AC011287.2	LINC00896	PEF1	SLITRK3	PGLYRP2	ZNF738	LIPH	RNF4	HSPBAP1	CRTC3-AS1	CD164	FAM71F2	VSTM4	SLC5A9	MC1R	CHODL	SDHC	C7ORF26	FGFR1OP	PRDX6	INCA1	TRIM9	BDP1	LINC00393	NXT1	SP1	AC016644.1	AL355773.1	LINC01811	RAB11FIP4	SPOP	ADA2	AC007785.1	ENKUR	KDM1B	RNF187	AC010149.1	MAMDC2	HDAC2-AS2	SLC25A24	OR2L3	LINC01568	CSE1L	LINC00911	CBR1	SCAMP4	AMDHD2	NTNG2	LINC01555	AC069281.1	NAPEPLD	AL121672.2	CASC11	AC025287.2	AP000646.1	ASPSCR1	PDE11A-1	LINC02191	OSTC	RFPL3S	ADAMTS20	CD8A	LINC02346	SLC10A3	KIAA1522	SFMBT1	LTBP3	PCCA-AS1	AC004702.1	YWHAZ	PVALEF	LINC01332	GALNT16	BCAT2	PFN3	ERVK3-1	AL360181.3	NPHP3-AS1	DNAJC1	ARHGEF10L	LINC00426	FGF23	ZNF674	FGF14-AS2	MEOX1	LYPLAL1-DT	RHOBTB1	SMIM34B	LY75-CD302	USP6	DBNL	NUP160	TOR1AIP2	ANKRD7	AC079922.2	AL591441.2	RFX1	AC245164.1	RRP12	RANBP10	LYZL4	NUP93	LRRC14	AC002996.1	HSPA9	RAB3C	TBC1D10A	LINC00866	AGXT2	RASL10A	ALB	GPR162	AC125611.4	AC093673.1	NQO1	FXYD6-FXYD2	PYCR3	Z95115.1	AC090774.3	GRID1-AS1	PRKD3	AC092653.1	LINC01842	LRCH1	NUTM2G	PCBP1	WBP2	PLEKHB2	DSCAM-AS1	CCDC43	AC021088.1	NUPL2	BATF3	SLC25A21	AC005833.1	DHX9	AL138767.3	SBSPON	LINC01990	YPEL4	HSPB9	SLC5A2	NELFE	ASB9	AL161725.1	AK2	KCNK4	TRAPPC10	LINC01297	AC068473.1	DCST1	PRRG4	ZC3H11B	DUSP3	NUP153	FAM151A	AL035071.1	LINC00879	AL031275.1	PHYKPL	ZNF783	AC007271.1	AC019068.1	TATDN3	ZNF543	TMEM225B	MOGAT3	TBC1D16	BTNL9	SMIM24	TSR3	CARNMT1	MARK3	AMD1	LENG8	LMBR1L	CCNA1	EDEM3	EFCAB5	AC010997.4	VGLL4	ARFGAP1	GRSF1	PRR34-AS1	FOSL2	EIF4EBP2	LINC01885	RNF138	ADCYAP1	AC112487.1	GLYATL3	HTR3E	AKIRIN1	AC093330.1	USP1	RBFOX3	RAF1	FAM213B	AC027644.4	DNMT3A	SNX21	PSTK	EIF3J	UBAC2	MCTP1	ACD	FAM153C	ZBED8	CRNKL1	IFFO2	CHRNG	OR8D1	UNC80	JUND	C16ORF95	UBL3	AC020978.3	RBM22	CHD3	FAM131B	AC009158.1	PCDHB7	LINC01649	ACSL5	LINC01197	NAGA	BX322234.1	AC092354.1	LGALSL	AC016994.1	ARMH1	ORAOV1	PSMD4	ZKSCAN7	PDLIM7	LINC02284	ZNF736	LINC02094	TMEM9	FHL3	NPTN	KLHL38	CPSF2	USP20	MCHR2-AS1	NCOA4	ESPNL	H1FX	NKAIN4	ALDH1A3	EIF4G1	SCAF1	AC011503.1	SETD6	ATXN7	NR2C2AP	AP3B2	AC016924.1	MRM3	LINC02568	CDK19	AC092431.1	TUBA1C	ERP44	NAALADL1	PLPPR4	TMPRSS12	DEXI	ZNF433	AHI1	TOM1L2	BARX2	KRTAP5-10	AP000962.1	NR1H4	MPO	PURG	AP3D1	SERTAD3	PRELP	CAST	AC132803.1	PPIAL4G	BLNK	AC010132.3	CERKL	PAM	CRYZ	AC137630.1	FAM13A	ATP5S	RBM42	ETFA	TSTD3	FNBP1	CPT2	GAB2	AC074032.1	GOT1L1	PPP6R2	AC004990.1	WSCD2	AC010616.2	RDH16	FAM153A	PPA2	SYAP1	CEP104	USH1C	TMEM39B	DOCK9-DT	TMEM250	GPR26	ELMOD2	ODF3L1	FRMD3	FAM24B	FBXL7	AC011455.2	AC008496.2	SFMBT2	HBA2	AL117348.2	SEL1L3	PJA1	AC131238.1	LINC02588	AC016598.1	AL139412.1	TMOD1	PAFAH1B3	NMNAT2	ARGFX	SYT15	AC244021.1	TAF1B	ORC2	RBM24	MBLAC1	DNAH8	HSD17B11	DNMBP	AC018709.1	RIF1	AC069114.1	P2RX7	COX18	AC079834.2	TRNT1	PAOX	WDR93	ALG3	SLC2A4RG	AC096667.1	AC005703.4	AC002470.1	KDELC1	SLC25A25	FAM3C	GBF1	TMEM150A	MYBBP1A	UBE2E2-AS1	ARHGDIB	RLF	AC008083.2	NPR2	SPIN1	ZDHHC2	PIR	TRIM2	OR51I2	SNX10	B4GALT1	RNF19A	NKTR	LMOD1	FAXDC2	GACAT2	HM13	MUTYH	CLEC4D	LINC01950	AC004946.1	PNMT	COTL1	RPS29	MANBA	LANCL2	ARF5	ZNF141	SEPT4-AS1	ITGA11	AC093110.1	LINC01289	PIK3R1	PPM1K	G2E3	LINC01301	LRIG1	AC112721.2	CBARP	IFNGR2	AL391807.1	LINC02215	WASHC5	AC008592.2	AL359764.1	DPY19L3	DTNB	IL12A-AS1	CBR4	INPP5A	MAMSTR	SNHG12	PWRN1	RIPOR2	SIDT1	AC005224.1	DNAI2	AL356010.2	GCHFR	FOXQ1	ZNF236-DT	OR2M2	ERICH6B	AC003006.1	ZC3H4	ERLIN1	ZIM2	SLC39A13	RTL9	TMEM86A	FAM163B	AL136382.1	ZNF830	AC116666.1	MROH9	SENP7	AC103949.1	AC010615.4	SLC49A3	ACAD8	FABP3	FUZ	GRM8	CSGALNACT1	ZNF503-AS1	GFM1	C6ORF120	ATP13A4	NOXRED1	LINC02099	ADGRF4	HNRNPA2B1	INPP1	AC046185.1	CRIP2	ZNF575	AC007906.2	SLC39A14	ST13	WWP2	AL390962.1	MAFG-DT	TAS2R9	TGM1	PCIF1	AC078881.1	CHPT1	RNF13	ARL4A	MED15	TMEM243	BTNL3	POLM	MR1	SYP	KPNB1	UCP3	GMFB	NCLN	SMARCAD1	LRWD1	HSDL1	STAC3	C2ORF70	AC010320.4	AC005522.1	TECPR2	SP3	LINC01992	TIGD3	ZNF385D-AS2	AC011479.1	LAMA2	AC103591.3	RAD51B	AC100821.2	DDX24	SHOX	AC087516.1	CIAO1	PRKAG1	SPRY4	RANBP17	AL139241.1	DEFB134	DYDC2	PTPDC1	TMEM65	FAM234B	ACAD10	AP001150.1	REV3L	SYNDIG1	FAM174B	C7ORF57	CCP110	DNAH1	AC097103.2	C1ORF74	GPR108	AC015914.1	MPP7	SLC30A2	PRSS35	ERC2	ITPK1-AS1	MEN1	NDUFS2	SESN3	PARPBP	AP005357.1	TRMO	GOLGA8N	TAF2	AKR1B1	NEURL1B	B3GALT2	TMEM156	LINC01967	BEND6	NHLRC2	AC110769.2	AC109587.1	RNF115	CPE	NOL8	GALNTL5	AC127521.1	LY6G5B	DYDC1	AC239585.2	AC022166.1	AL355816.2	AGPAT4	MTMR2	ETV5	MRPL33	SLC12A4	AL589826.2	ATP1B3	CCDC134	IRAK1	INSC	PBRM1	PIFO	EPHX2	SET	TNFSF11	NFYC-AS1	HIRIP3	MDC1	DRD5	TEX41	DCXR	TRIM26	KIAA1671	AP001596.1	AC090376.1	DLEU7	KCNMA1	LUC7L3	ADCY8	TTC9C	HEXIM2	AC117394.2	PHKA1-AS1	ZNF350	KIAA1324L	AC009509.2	PPIL1	ACVR1	RHOBTB3	AC007923.4	KIF21A	GATB	TRIB2	ANGPTL2	PKIB	SORBS1	SPATA3	FBLN1	BCL2L13	FO681492.1	AC091806.1	PKP3	NBPF15	COL14A1	AC006064.4	RSPH10B	KLHL32	TUBGCP5	SLMAP	ASMT	IGFL2-AS1	WNT3A	UPP1	HDAC7	MYO1A	EPB41L4A	NPAP1	PRR22	SDCBP2-AS1	GRIK1	ADGRG4	DEAF1	CASC9	MFSD11	SLC17A9	JPH3	ZNF416	AC026471.4	AC125618.1	AC063979.2	DIAPH2	RCBTB2	SKIV2L	TMEM230	AC118549.1	ECI2	JADE3	TP53AIP1	GNGT1	MAPK6	LINC01136	CUX1	VWA3B	AC027045.3	RYR1	AL445524.1	AC090136.3	ACTR10	AC008629.1	ALDH7A1	INVS	EGFL6	AL353608.2	CCL25	C4ORF54	LINC00847	KIF7	TUSC7	CRK	ACTA2	ZDHHC11B	VWA3A	SLC10A5	LEPR	NUDT16	AL954650.1	SLC27A3	COPB2	SCAF11	EMILIN1	ILF3-DT	NAP1L2	RRAS2	BRD7	AC010307.2	FAM198B	ZBTB26	AC024575.1	AC034195.1	CRYGA	CLASP2	RHD	HPN	MSH4	CFAP58-DT	SAXO2	AC105277.1	AL110118.2	CUL2	ZNF365	KCNK10	CDK5RAP3	ATG2B	MIR4458HG	ZNF33A	CEBPB-AS1	UBFD1	AL161935.1	RAB15	SNCAIP	C3ORF80	CEPT1	PARN	YTHDF2	BMP1	ARMCX5	ITPKB-AS1	MUM1L1	CEP89	AC124016.2	UBR5-AS1	MHENCR	AC083902.1	SLC8A2	ABCD3	AC012645.3	TRAPPC6B	NEIL2	B4GALNT1	F8	AL139300.2	AL162414.1	GLB1L3	RDH13	ICAM5	AC098851.1	NUP98	TSEN15	FASTKD3	ZYX	DENND4B	ZNF446	AC138696.2	TRIM58	KNDC1	AL078590.2	Z68871.1	AC016394.2	CHURC1-FNTB	LINC01793	TMPRSS2	DCTN5	AC090403.1	AC022469.2	SHISA6	THEMIS2	FKBP6	IQUB	ZNF557	SESN2	ARMC9	SLC25A10	AC108134.2	WDR25	DIO2	CMKLR1	SS18L2	LINC02453	STK38L	LINC01949	MAOB	ZNF30	AC092650.1	TMEM99	FZD1	HACD3	ARHGAP18	OSGEP	AC098818.2	PINK1-AS	ANP32E	ABCA9	PLCB1	AC009951.2	TMEM26-AS1	OSBPL6	FZR1	HEATR6	AC004009.1	AL512288.1	DIRAS2	LINC01841	STARD4	MSL2	IRF2BPL	TAX1BP1	DNAH9	AL023806.1	FARP1	NFYB	MIOS	GPSM2	DSC2	CCDC157	MAP3K20-AS1	MUSK	IDI1	SERPINI2	ANKRD23	C3ORF70	ANGPTL7	ZNF500	AC020911.2	ARAP3	AC034102.4	MTHFR	TERF2	ART3	WASHC3	AC006547.2	ZFP62	AC013437.1	RGS2	MYO19	SLC37A4	IL18BP	ASB8	ARPP19	AC004160.2	AL591178.1	AC092683.2	HBP1	NPHS1	AC025263.2	PTCHD4	CDH9	SLC25A1	AL592287.1	FKBP4	SLC9B1	NLRP12	CLBA1	SNX11	SIRT5	SELENOI	FYB1	AHSA1	KMO	AC009506.1	BID	UVRAG	AC245060.5	AC010997.3	NUPR2	TSNARE1	TMEM218	SMIM26	AC097724.1	PYY	AVP	AL049646.1	KCNA1	AC069224.1	NSA2	ZNF32	TRIM28	AC017083.3	C1ORF127	AC005332.6	ACADVL	RSPRY1	PARVA	AC090092.1	AC073957.3	HYAL3	EMC2	SLC9C1	FUBP3	AL135923.1	DMGDH	AC113615.1	DIAPH3	CELF1	CSTF2T	AC245033.1	TCEAL6	RNFT1-DT	NAP1L3	SAMD7	FSD1L	PCAT6	RIC8A	RMDN1	AHDC1	AC002064.1	AADAT	LINC01569	KANSL1	HRNR	KBTBD12	CALCOCO2	PRMT3	ZNFX1	FAM126A	TFRC	AL157931.1	SLC36A4	AC012507.2	SMARCD2	FAM162A	AC135050.4	MKRN3	ZNF414	GNB2	AC010323.1	CHRFAM7A	AC109492.1	PSG7	NTNG1	PRDM7	AL354733.1	PLA2G4C	DKK3	ZDHHC9	KCNS1	SS18	DPF2	AL356277.3	MANF	HMGN5	AC009053.2	COL8A2	RIIAD1	PSEN1	COL8A1	LINC00327	AC090004.1	AL049795.1	LINC02055	CCT4	AC025682.1	BANF2	AFF3	FGR	SEC61A2	LINC01684	HGFAC	PRR5L	THY1	SH3BGRL	POGK	SIRT2	SAP130	CD70	ZNF735	MT-ND3	TMEM238	RAB11FIP5	SLC41A3	ANKS4B	MED22	MYOM3	LIPC	AP001160.1	UBE2R2	CNTNAP3	WIPF3	EBF3	ZNF75D	AC007920.1	AC015922.4	TEX26-AS1	KDM4C	REXO4	AL008718.2	TRIM47	AC108472.1	DPF3	NOMO1	CYP1B1	TAF9B	AC084866.2	GPR6	GAS1RR	SPTLC3	AC117377.1	AC096887.1	ZPLD1	AL355353.1	LY6H	IL3RA	URI1	CEP135	TPRG1L	AC099684.1	GABRP	SUCLA2-AS1	AC114400.1	FAM200A	KRIT1	CADM4	LINC01937	NBAT1	AC140125.2	AC012574.1	PEX12	AC011511.1	PHEX	KRTDAP	WDR83	RERG	AC131157.1	FRG1-DT	HTR7	LINC01778	ADAMTSL2	AP000426.1	PARP16	AL158850.1	GLRX5	SRSF4	AC069120.1	CLIC5	PHKB	CEP295	TNFRSF8	AC062017.1	METAP1D	DZANK1	SLC2A1	IL11RA	STAG2	PRR36	SEC24B-AS1	GDF7	CYP17A1-AS1	NAIP	AC106897.1	AL356056.2	RFC2	DNAJC27	ADCY1	PIK3CG	CYSRT1	DNAJC17	NLRP3	PTRH2	ENTPD1-AS1	DOK6	LINC02268	DAND5	SYN3	LINC02232	BRD8	AL133216.1	GSE1	LINC02394	AL034399.2	AL357992.1	ACVR2A	SEC16A	NOMO3	XPO1	FAM8A1	AL451050.2	PRMT1	MEX3A	MTTP	RAB24	AC068631.1	ZDHHC8	AC002070.1	ZNF283	RNF220	AP001033.1	AL356289.1	ATG4D	FBXO30	FAM71D	DNAJC6	HSPE1-MOB4	RNF41	RHBDD3	RRAGC	EIF4ENIF1	WRAP73	VAMP4	AC004148.2	AL137847.1	CCDC144NL-AS1	NDUFS4	LOX	AC022101.1	WDR77	TTBK2	SPAST	AC097487.1	TUBA8	AC012170.3	PRR25	SEL1L	NCAN	TAL2	TDRD7	ADAMTS9-AS1	CENPN	AL022310.1	PHF20L1	SLC25A27	MSANTD2	AC008147.1	UHRF1	C1ORF123	BIRC5	MAF1	CNFN	ALPK1	EPB41L5	LINC00558	AL356417.3	RPGRIP1	TMEM179B	ANKRD42	CENPO	LINC01412	ATAD2B	CAPRIN1	AL009181.1	FAM160A2	OR6C2	AC073611.1	AREL1	ZNF316	AL390061.1	RGP1	AL591222.1	TRIM16L	STEAP1	PGBD5	LINC01963	AC010320.3	AC008269.1	RASA3	CFLAR	DEPP1	ZNF182	GPC4	VAX2	ZSCAN22	EFCAB2	GRIA3	PRKAR2A	AL021937.3	AC005261.2	AC109927.1	EFHC2	FAM168B	PXMP4	TOR2A	ABCA6	BAIAP2	DPT	AC005702.1	TEAD1	WDR45	FP325318.1	EDEM1	CCNE2	PHIP	ATG4B	AL512428.1	AC111006.1	ADAM18	FGFBP3	LINC01511	LYVE1	ZNF284	EID2	ZFHX4	XPA	IRS1	TNNI1	CNPY3	XDH	AC006042.2	SIGLEC1	ABI1	SLC5A12	AC048341.1	TMEM44	TTLL7	REST	EXOC3L2	BTF3L4	STXBP5-AS1	A1BG-AS1	TRMT2A	CPSF3	AC011363.1	AC116049.2	UBE2F-SCLY	MSANTD4	FAM181A	DIO3	LINC01663	UCKL1-AS1	AC015853.2	CNTD1	ERGIC3	PXN	AC017071.1	C17ORF58	AC009065.4	SEC22A	GLRA2	GPATCH11	TMSB15B-1	DCLK2	DICER1	ERBIN	SMPD2	NEMF	PLCH1	AL603840.1	UBE2B	EVA1A	SPATC1	PAK6	COMMD4	AL445685.1	AC013652.1	ISPD-AS1	METTL7A	MCF2L-AS1	MICA	ZNF420	PAN2	PCNT	C10ORF95	AC118758.3	HDLBP	LINC00671	C1ORF131	ITGA7	DAPK2	GPRIN1	PTK2	FBLIM1	CFAP43	LINC00517	KDM5C	AC011483.1	PTPRS	PTPN21	ZNF829	LDAH	RFXAP	STC2	DPP7	FBXO39	ZNF195	NARFL	AC127024.2	AC011603.2	ACTR3	PRRT1	AC073655.1	SLC35C1	ZNF439	AC107884.1	S100Z	ENTPD1	GEMIN4	AC004870.3	SYT13	KCTD2	LINC02069	COL19A1	P2RX1	AC104938.1	AC068025.2	FAM228B	NOTCH3	RPL34-AS1	SERPINB7	CRX	PTPRB	AL035448.1	SLC43A1	PNPLA4	PRKCI	AP001273.2	PPP2R5A	NOS1	ACOT11	SLC12A9	CYP8B1	HIF1AN	YRDC	ATP6V1E2	AL441943.3	TSSK3	USP11	C20ORF194	AL445433.2	DXO	AC114490.3	B4GALNT4	CDAN1	OLFM2	KNL1	MFSD12	PP2D1	LINC02359	ARMH3	SAE1	CEND1	UIMC1	AC090572.2	SLC39A8	AC092140.2	TMUB1	MTMR1	EXOSC2	AL357055.3	ACTG2	KRCC1	COL6A2	PLXNA4	MAEA	AC104655.1	GABRG1	ARHGAP1	HIVEP2	AMBN	DNAJA4	DZIP3	AC015967.1	AC018362.2	ZNF510	DDX10	ECHDC3	ACP6	PAPSS1	ZNF354C	AC087242.1	GLS2	AL392023.1	MYL12A	COL4A2	ZNF879	CEP78	AC134772.1	PIGH	CSNK1G2	PRUNE2	PTH2	ZFP91-CNTF	PNPLA1	PANK1	TCERG1L	FANCD2OS	AL133481.1	PRKACA	C8ORF89	LINC01640	LINC00565	CREG1	AL157400.2	RPP14	AL008719.1	IL16	AC078795.3	AL359513.1	DTX2	DKC1	AL139275.1	NPB	NCKAP5L	STYXL1	CD55	PI4K2A	SLC16A8	AC138932.5	AC016526.1	RBP2	RUFY2	CDKN1C	MRPL13	LINC02298	TBC1D14	AHCY	RNF152	AGO1	TMEM140	UNC5A	SHARPIN	AL117335.1	ACOX1	GTF3A	C5ORF15	AC008040.1	AL358332.1	Z73429.1	TMEM178B	TROVE2	DERA	TMEFF2	AC007405.3	SCAF8	C5ORF22	HIC2	AC004918.1	RMRP	PLAC9	ASXL1	ACTA1	CASC8	GPBP1	VPS39	LINC01648	AC107959.1	ATXN2	HEATR3	AC020765.2	S100A10	MIMT1	NHLRC3	FXR2	AF279873.4	AL008723.3	ABCD1	INTS5	AC004217.1	COL25A1	SPRN	AC010205.1	AC008894.2	AL121832.1	AL365277.1	FAP	AL807761.4	OGDH	IQGAP2	HTT	AC099788.1	SIRT7	KTN1-AS1	RXYLT1	AC026992.1	FRMPD1	AL357127.1	WNT8A	KDELR3	PNPLA3	PROS1	ARC	SYT9	KLHL28	AL136088.1	EPHB4	AC006030.1	RAB2A	MRPL52	GLI4	AC089983.1	DMKN	NUPR1	PAFAH1B1	BRD1	IFNG-AS1	LKAAEAR1	AC019163.1	USP14	AHNAK	E2F1	MED14OS	TMCC1-AS1	AC005550.2	PLEK2	SMPD3	AC237221.1	SYNPO2L	AL138720.1	AC020551.1	SMURF2	DHX40	EIF5A	AL136234.1	ATRX	GID8	ASNSD1	C12ORF75	CCDC61	FLOT2	MICALL1	AC007091.1	SLFN12L	AC107871.2	AC095030.1	AL136964.1	LINC01886	AC069368.1	NEDD1	CASP8AP2	RAET1E	AL162586.1	LRRC4B	TMEM244	LRRC24	C2ORF74	AL132780.2	GALNT5	G3BP1	HEATR9	PCYT2	BCL7C	ZNF460	TTC39A	SMIM1	AC087239.1	CNGA1	LINC01352	SYT2	MTA2	NRM	SLIT3	RBM10	RBBP7	SLC22A18	EPHA3	AC023824.3	AL589743.5	AL365361.1	PWRN4	C11ORF87	LINC01351	NDP	ZWINT	AC012254.3	USP40	AC069029.1	IGF2BP2	FER1L6	POMT1	ZNF579	SPTAN1	SPATA20	CCDC50	CRCP	TCFL5	ZNF793-AS1	RASL11B	PTGER3	CMC1	BORCS8-MEF2B	MGAT5B	APLP1	HCN2	AL445250.1	FAHD1	TMEM62	CARHSP1	UCHL1-AS1	LINC01847	TSPO	GPR137	ANKRD10	AC000372.1	GRM2	SLC38A7	EXOC1	PGAM5	APOLD1	LGR5	TEX11	AC145124.1	TRPC7-AS1	CROCC	AC003002.1	MCRS1	TEK	HES7	BICDL1	OGFOD2	AC009108.3	SAPCD2	INTS10	ZNF253	KBTBD2	SORL1	GALE	COL6A6	FUT8	MTERF1	CD226	AP003066.1	LRRC43	FOXN3	NRAV	AC009403.1	FBXO44	ARL6IP6	CNOT3	CCDC91	COL10A1	HNF4G	LINC01344	KLHL1	RWDD2A	TRAP1	TMEM163	AP003419.1	AC005324.3	DRD4	VARS	AC009509.4	OSBPL5	IK	AL445686.2	LRRK1	AC009962.1	FBP2	C2CD4D	TYW5	AC011247.1	MIR762HG	CKMT2	AC090186.1	AC093503.2	GLB1L	AC022893.2	ARL2BP	TEX22	ACADM	LINC02269	AC137767.1	SNAP29	PTPRA	GPR68	PLAA	TMSB15A	XRCC1	PHLDA3	LINC02002	GLRX	HMGB2	UBE2D4	ITPR2	MAN1B1	AC090515.4	ODR4	AC117834.1	RGS17	AC019197.1	DNAJC7	FBN2	AL358334.2	CLEC6A	EXOC5	C11ORF74	AL583810.2	YPEL5	AP003774.3	AC073311.1	LINC00520	AL355076.2	NPIPA7	ST3GAL3	AL138689.2	AC092674.1	ASB17	LINC02484	STC1	IGFBP2	CLSTN3	IRAK2	ZNF18	CHCHD5	ASXL2	FKBP1C	CAB39	FAM20A	BNC2	HYAL4	RNF175	AL162399.1	SLC25A26	REXO2	SLC36A1	FBXW9	KLF10	SLC35C2	DHRS11	MYO10	GLMP	AL049650.1	ST8SIA1	AC089999.1	AL162377.1	Z68323.1	MAP3K20	AL513493.1	NOXO1	MYOZ3	LINC01203	GIT1	BRPF1	ATP2B1-AS1	SLC17A7	ACTN1	AVIL	CHMP1A	GEMIN5	TMEM238L	CPSF6	GCNT2	CATIP	FNDC10	AC002310.2	PPP1R14C	LINC02485	AC130466.1	FAM189A1	AC016708.1	PHACTR3	DHCR24	ZNF732	AC069294.1	NPPA	SLC9A3R1	CITED4	SLC16A3	LINC02416	RPP40	AC022118.1	GPR150	AC135895.1	SPATA5L1	ARRDC2	SPINK2	PPP2R5B	AL355990.1	AC007216.2	AL022068.1	PCDHB8	KRI1	AL590560.1	AC008972.2	PDXK	CA7	AC124242.1	AC097534.2	AL451069.2	AC084757.3	AKAP1	ATP2B3	LILRB3	C9ORF78	TAMM41	SOX12	LINC01965	AC087463.1	ZNF837	YTHDC1	ANXA1	AC010271.2	AL359918.2	ST8SIA3	UBAP1L	SAMD3	CACTIN	AC093525.7	SUMO3	AL133406.3	FSIP2-AS1	SMAD3	TMC4	FEM1A	AC091946.2	CAMK1G	MID1IP1-AS1	KRT17	TTC26	SLC25A43	ACTL8	SLC43A2	NOV	AL160162.1	AC012603.1	RPL9	ARFGEF2	TMEM33	TTC39B	TMEM204	AL031590.1	ABHD18	RSF1	LINC01355	SLC25A25-AS1	FAM135A	TTC30A	AP000842.2	THOC1	AC100768.2	DISP3	AC080038.2	FGD5	CAPNS1	GEMIN2	DYNC1LI1	DENND4C	HMGCL	AC013271.1	AC005076.1	WFDC10B	AL590705.3	BCL2L11	HTR1F	ABCC8	AC079340.2	AC073073.2	DRC3	CAVIN4	AC006206.2	URB1	AL162171.2	C7ORF69	AL031714.1	AC104073.4	MEFV	SVIP	LINC01942	PDE4B	MTF2	KIAA1324	FMO4	SUN2	PSMD6-AS1	R3HDML	PRPF6	AC004828.1	SETD9	AP001117.1	AQP1	OR14I1	TMEM107	ANAPC4	MIER1	AC018742.1	LUC7L2	AC026412.3	LINC00539	SMIM15-AS1	AC002074.1	RARB	MFAP3	AC010487.2	TPO	SGF29	SLC1A6	PATZ1	AP000790.3	AC010267.1	DCLK3	AC091982.1	AFAP1L2	GNRHR	C1QTNF6	RTP5	AL139424.3	VCPIP1	AC009237.15	WSB1	LINC02109	CASKIN2	AP000302.1	STK10	BRAP	DCAF17	CYP4F22	FNBP4	GANC	AL121885.2	AC108159.1	ZNF282	COA6	ZCCHC10	PANX1	NXN	FAR1	RGCC	AC021733.1	PRKRIP1	AC126773.1	TAB3	AP003181.1	NCF2	CARD6	WSB2	AC239868.2	UACA	AC008758.2	STON2	TMEM17	CDC42BPB	IPMK	SENP5	SMARCA5	SNRPA	DDX3X	AASS	LINC02447	SRPK1	AC104695.3	CGN	MT3	RAP2A	PSMD10	AP3S1	IPO8	AL024508.2	DDX31	LIN7C	SLC22A5	LINC00649	AC005740.4	AL137145.2	RBMS3-AS3	AL845311.1	AF127936.2	FLYWCH2	SLC7A11	SLC12A2	SLC44A2	AC130343.2	MLF2	CNBD1	LINC01476	L3MBTL3	UBA2	AC007663.3	DNAJC3-DT	UHRF1BP1	TLE6	PCBD2	AC122710.2	UBE2D3	PLS3-AS1	CMPK1	AC092142.1	COL20A1	ZNF511-PRAP1	IBA57	PAK4	NRG4	AMDHD1	DARS2	LINC01513	TXNDC16	LCA5L	AC010331.1	ELAVL1	COA1	AC010503.1	GAPVD1	GPR89A	CDC42EP2	SDK1	MARCH2	KCNQ2	POLD4	AC012640.2	AC005162.3	TUSC1	AC026979.3	FUT7	AL589765.1	PLEKHH3	CENPI	SORCS1	METTL21A	AVL9	ASCL5	PCNA	AIM2	AC008649.2	NEDD9	TIAM1	AC091534.1	AC114689.3	AC096559.1	AC073359.2	AL365204.1	DUSP22	FCHO1	TLCD2	STK33	NUDT13	AC004982.2	RABGEF1	FOSB	DNAJB5	NPHP3-ACAD11	AC008443.6	LRRC56	AL159169.2	SAMM50	AL033529.1	RBPJ	TMEM170B	AJM1	RNF40	MIR4527HG	AL136322.1	CCNB2	FAM27C	SPINDOC	LINC02540	AP001107.1	GPR61	EIF5AL1	TMED7-TICAM2	RUNDC3A	ATN1	RAB8B	PLCG1	CFAP300	HESX1	CRISPLD1	AL353784.1	INHA	VRTN	LINC02072	VWA5B2	FAT4	LINC02223	MTX2	ATG14	NBL1	AC011365.1	MPPE1	GAL3ST2	PTBP3	MSL3	SEMA7A	FATE1	AC103843.1	AC005258.1	C2ORF40	TMEM221	LRFN3	LINC01179	EFEMP1	ARRB1	LINC02080	ZBTB6	KLF5	ZNF490	TBC1D20	ANO9	LINC01580	AL355075.4	TOM1L1	ACE	AC092376.1	LINC01618	DPM1	PDGFRL	OPRL1	STAP2	NIN	BNIP3L	AC105460.2	HSP90AB1	KCNK15-AS1	TSPEAR-AS2	TMBIM6	AC008966.1	DRD1	ADAM28	PCDH15	AL121892.1	ASPDH	TBKBP1	LINC02154	CSF2RA	CUBN	GTF2B	AP000757.1	AL359237.1	ERGIC1	KHDRBS3	CCDC124	NFE4	PLCG2	KYAT1	SECTM1	ADAM12	AC092745.1	IL22RA1	AC074387.1	CERS3-AS1	ZNF787	LMO7	TTC39C	GPAM	TACC1	GPSM3	ABHD17A	AC092813.1	LINC02520	MST1R	AC124254.1	SCT	ZP2	AC109466.1	AL713851.1	AL135999.2	AC025253.1	FAM192A	SYT11	LYRM2	CLINT1	ITGA8	GPR155	IFI27	AL512328.1	POMGNT1	AL008582.1	MIF4GD	SH2B1	AC010649.1	B9D2	TMEM129	AL139353.2	UPB1	DKFZP434H168	PNO1	NUP37	TMEM256-PLSCR3	AC096746.1	RPUSD3	FOXD4L5	PUS7L	DUT	RHOU	NT5C1A	APAF1	AFAP1L1	PHLDB3	AZIN1-AS1	LINC01047	CDS1	RHCG	ZDHHC17	AL136537.1	GSTA4	MYO1D	LONRF2	CCT5	WDR20	AL132671.2	CHD2	TULP4	SNRPN	GFAP	CD53	CPAMD8	SREBF1	LINC01169	LINC01748	SF3A2	NPIPB3	LINC01011	AC110285.2	AL451164.1	KIF9-AS1	FKBP14	CRIM1	TBC1D21	AP000845.1	AC005020.2	RUVBL2	TONSL	SCTR	TMX3	AP006621.3	BTBD11	AC000403.1	MFHAS1	AC068898.1	CEBPZOS	ISG15	AC037441.1	RFPL2	MEGF11	ZNF41	ATP6V1C2	MAD1L1	NPHP4	C2ORF69	SVIL	AC093893.1	BBIP1	NR2F6	AC008522.1	SGMS1-AS1	LAMA5	PASD1	MKRN2OS	TRIM11	LINC00615	PADI2	AC117386.2	C11ORF95	LINC01753	SLC48A1	AC008050.1	STAT2	AL121580.1	VDR	DKKL1	LINC00870	CNGB1	CDIP1	SP4	AC023403.1	LINC01938	IMPACT	AL691403.1	ZCCHC4	NHLH1	AL683807.1	SLF1	AC007325.4	SH3GL1	OSGEPL1	KCNA4	GPN3	KCTD14	CCDC168	HTRA4	CALB1	ELK4	ANKRD62	PTPN11	AC002558.2	ZNF333	COL27A1	SOCS4	KIAA1211	ERI2	HGH1	GTPBP2	CTNNA3	AL356489.3	LINC01788	UEVLD	FAM78B	LINC02122	AC016687.2	ZNF485	GLIPR1L2	SKA3	IFT88	BNIP2	KIF5B	SFTPC	APP	STX17-AS1	USP27X-AS1	BMP7	AL589740.1	GUCD1	NBPF26	ANXA10	ADRA1D	ZNF512	MID1	ZNF235	LINC00898	HEXDC	CACNB3	BPIFB1	HNRNPLL	AC004257.1	TTLL3	DESI2	AGFG1	COL4A4	AC025366.1	LMF1-AS1	AC092115.3	AC245407.2	ZNF823	BLOC1S5-TXNDC5	AC098582.1	AC091167.7	AC016903.2	AC107208.1	AC009955.2	TBC1D4	RIPPLY2	TADA1	AC024896.1	RNASEH2C	CAPN14	GNAI2	AC005304.3	GEMIN8	ETV6	PIGK	AL596220.1	SMIM10L1	CBLN3	AC126118.1	UBR4	PITPNB	ZNF250	ZNF354A	TACR2	MFAP5	RCAN2	LINC00457	AC006213.2	SOX7	AC246785.3	SDAD1	POF1B	DHX33	TMEM200A	AC012447.1	AC005264.1	AC007364.1	MIER3	LZTFL1	SYCP2	AC008764.6	IFIT5	AC012442.1	LINC01204	TFCP2	SOHLH1	KLHL3	CLCA2	WDR53	HUS1	BX537318.1	AC025470.2	SLC2A11	HHIPL1	AC087863.1	AL591896.1	SLC25A34-AS1	CNOT6	ZFHX4-AS1	SCN10A	GTF3C2	DKK2	AC036108.1	TMEM106B	AC068831.1	SLC6A7	TRIP12	BAG3	ALG2	ARF3	AL590235.2	LINC00616	CR382287.2	RAB39A	NRDC	ABHD12B	DPH6	UBE4A	PCBP4	MYBPC3	RIPOR1	C9ORF92	HMCES	HK3	TBL1XR1	AC105999.1	SMARCC1	SAR1A	HTR1B	CCM2L	OPTN	HORMAD2	SLC10A1	ACSF2	LINC00283	LINC02505	XG	AC008758.4	HNRNPA3	LAMP5	TMEM101	PROKR2	CD83	LHPP	ZNF160	MCM5	ELAVL4	STARD3NL	LINC02458	AC234582.2	AL356580.1	ZDHHC19	AL157832.1	PLPP7	AL450998.3	ATG13	CABP7	AC021739.3	SLFN11	FMO5	CHEK1	PCSK1N	ALDH6A1	AP003354.2	RBM47	BEND4	AC007100.1	AC073335.2	PAPOLG	AC006487.1	AC102953.2	TMEM268	DOCK4-AS1	MT1X	LCMT1-AS2	TMIE	TNFRSF11A	DHX34	C5ORF30	SERBP1	AC127164.1	FAM189A2	AC004520.1	AC005899.3	C1QTNF4	SETD5	AC005828.1	MFAP1	MRPS18B	AC099518.1	AP001021.1	AC008758.5	CFAP99	EFCAB14	UFD1	CPB2	AC010261.2	CRYBG2	MYO7B	EFCAB12	PRDM15	LINC00930	AC073254.1	ZSCAN21	GPR139	TJP3	AC243830.2	ZNF613	TDRD5	DHX16	USP28	CBLN4	Z99289.1	LINC01562	SCARA5	ADAMTS17	GPRASP1	AC010326.2	PTP4A2	AL360089.1	AL357793.1	AL662899.1	FBXL3	TMEM184A	LINC01644	AC011442.1	SEMA3C	SPR	AL353604.1	LINC02241	STRADB	ZSCAN18	NCOA3	COQ7	ZNF275	SERTAD4-AS1	SLC22A1	ATP2B4	PYCARD	AC116565.1	KLHL25	WDR47	ARHGAP30	AL157832.3	MIS18A	AZIN1	G6PD	PTOV1	PNPLA8	AC055855.1	AKNAD1	TAPBP	CFAP58	TM9SF3	RWDD2B	LINC02465	LINC02206	AMZ2	KAZN-AS1	GPHB5	LINC01106	AL445490.1	EML2	AC131009.2	AL020998.1	SHD	C16ORF58	AP5Z1	RNF185	CD8B	AC020928.2	NIPSNAP3A	MORC1	PKIG	TBC1D24	CHRNB3	RECQL4	NCAPG2	LINC01080	TUBB1	POU3F1	SLC23A1	AC104695.2	AC084024.3	CPT1C	RASD1	CNTD2	ZNF169	AL355987.3	MLKL	SLC25A28	YWHAB	PREX1	AL133419.1	STX16-NPEPL1	AMPD3	SNAP23	COQ6	ZFAND6	AC139491.3	FAM3A	NT5C3A	AL033528.2	AC112229.3	UCK1	PADI4	SARNP	DNALI1	RPH3A	ANKZF1	HAVCR1	AP003721.4	AL590399.1	CHRD	HMGXB3	RTN2	AC004147.2	AC132192.1	SEMA6B	AC006150.1	LPL	C6ORF10	AC078883.3	AC087855.1	AC092966.1	SLC20A1	PKD2	NKD2	EXOSC8	GBP1	AFF4	TTC38	TECR	GALNT14	IL6R	LINC00578	LECT2	AL158840.1	RSRC1	AC113137.1	AC007566.1	FLAD1	GCC1	MRPS35	NOP53-AS1	CLDN10	POM121C	CDK18	TRAT1	BFSP2	MTHFD2L	RAB7A	PARP1	TRMT6	AC012377.1	AC087612.1	ICE1	GBP6	LINC01629	AC010754.1	ADPGK	MFSD6	PLA2G4E	SLC16A12	PDGFD	C14ORF132	SPART	RAPGEF3	CALCB	AC005358.1	GIPC2	SERAC1	AP000345.2	KHDC4	SERPINE1	LPCAT4	AC026704.1	SCAMP1	ZNF630-AS1	ACSM4	SPDYA	DCHS2	AC055764.2	MED12	AKAP10	SLC12A6	OR2T12	PARVG	AC079209.2	AC009119.1	AL021937.1	CLPTM1L	VARS2	ARMC6	MLLT10	ZNF331	HFM1	OR2T1	LINC01023	LINC01976	LDLR	CLK3	NCR3LG1	SSX2B	TTLL2	AC023906.5	GNAT2	KAZALD1	SLC13A2	CRB2	FNDC3B	MS4A18	CDPF1	ANAPC1	AC012613.1	AC006449.6	PDIA4	Z84488.2	LINC02585	SLC35A4	SCAF4	AC008770.2	ADAM29	MUM1	THRSP	MRPS30-DT	OXNAD1	AL592431.1	CYP1B1-AS1	PLD6	MUC7	C3ORF79	C10ORF67	BRICD5	LINC01868	PCDHB16	RGS16	LRRC42	PDE10A	TFEB	LINC01374	TTC7B	AL158166.2	AL157911.1	VAMP7	C1ORF109	GABRA2	AC103739.2	KIF15	COQ8B	AC004674.1	AC008415.1	PRPSAP2	CFAP47	AC009831.1	LINC01198	WFDC10A	FAM13B	AC015909.2	THRAP3	AL162258.2	SIGMAR1	HSD17B4	GDNF	AC005355.1	AUP1	GNG8	LINC01477	AC022075.1	ALPL	CDV3	BCL9	DPP8	ZADH2	TKTL1	AC093673.2	AC096558.2	MUC16	USP44	MPRIP-AS1	CPNE3	TNFRSF18	ZNF227	GPR19	CPPED1	GDI2	WDR1	PABPN1L	GATA4	SUPT7L	AC122694.1	ZNF385D-AS1	CDK7	COPA	TMEM47	AL359915.2	AC092295.2	FAM171A1	UNC79	ACTB	DISC1	AC011815.2	TNFRSF25	CDH17	LINC01335	AC089987.2	EML4	ATP8B3	DDX51	AC084782.1	TOMM40L	ALDH5A1	LLGL2	AC024563.1	ZNF808	LINC01616	AL031283.2	PLEKHM2	GMDS-DT	WWTR1	AC124283.1	HS3ST3A1	SLC12A5	AC078955.1	SNHG10	BMP5	AC012213.1	GABPB1	PAX5	AC027312.1	VPS35L	CHURC1	CTSK	AC087857.1	CACNG6	ANKRD26	AC010618.3	XPNPEP3	ARL13A	MID1IP1	STRN	CEP85L	TP53I11	AC024908.1	DOPEY2	AL450998.2	AL355488.1	LEAP2	ZNF788P	RYR3	LINC01088	LRP2BP	PTK7	MCUR1	AC242022.1	AC092957.1	LINC00266-1	KLF4	SGCE	ARHGAP42	KIRREL2	AL080251.1	TCOF1	SMIM15	SIL1	COL5A3	CENPB	ESR1	AL356488.2	AC008121.2	AL121832.2	RABEP1	LHFPL2	ZDHHC24	ZNF671	ODC1	ZNF266	AC066612.1	AC073578.2	THAP9	AL360091.3	MYBPC2	AC133065.1	PKLR	RRS1-AS1	LHFPL6	SEMA6A-AS1	ITGA10	AL352984.1	LINC02387	MPP4	NOA1	DCAKD	AC010325.1	LMAN1	NFIA	AL031316.1	BAALC-AS2	MFSD9	SSUH2	RAE1	AL021393.1	RMND5B	MTHFSD	DHX32	UCK2	LTC4S	CSNK2A2	CYP4A22-AS1	AC015908.3	IL20RB-AS1	DUSP23	TEF	VCP	AP001062.2	TMUB2	SLC12A3	C8ORF34-AS1	CISH	TRPV1	PXT1	AC010280.1	SV2C	PNISR	CYLD	SNAPC4	AL451060.1	CALY	SLBP	AC012615.2	ZSWIM2	AC002550.2	DCTN1	AC107373.1	AL391988.1	NRAS	SEC14L5	GTPBP1	PIANP	LCN1	EFCC1	SLC13A4	LINC01889	KCNK13	SNUPN	RTF2	AC233296.1	GBA2	CCNT2-AS1	AGRN	AL391987.2	EDEM2	LINC02141	LINC01570	NELFCD	AC007040.2	CASKIN1	ZNF423	NLGN3	IL23R	TMBIM1	EPOR	DNAJB1	ALOX12B	LINC01754	AC092436.4	BRCA1	BRD4	AC032044.1	MADD	LRP1	PLUT	AL139158.2	AC025272.1	FGF2	CBFB	AC006111.1	STK4	LRRC9	AC007952.4	ZNF692	IKZF5	AL157714.2	ACO2	AC103996.2	REL	C18ORF25	PSAT1	AC092535.3	PRMT6	UGCG	GSPT2	SCNN1G	AC104109.3	EXT1	JADE1	RING1	TMC5	VPS51	MROH1	AP1G2	AC006946.3	NCKAP1L	WDR87	WDR18	UBXN2A	COL13A1	SHLD1	AC092164.1	SMOX	AC093390.1	ZNF449	AC016876.1	SUZ12	DEUP1	GNPDA1	CHRNA6	AC021188.1	CEP41	AL021395.1	OVOL2	PRPH2	TAS2R1	AC015660.4	LINC00276	AC021683.2	DEDD	TNFRSF13B	CYP4A22	AC017091.1	GRAMD2A	ZBED9	TGFBR1	H1F0	CACNG7	CUL3	AC008938.1	AL139352.1	TCAF1	GSDMB	AC008764.2	DIRC1	UXS1	CDK5R2	LINC02330	SFTPA2	ZFY-AS1	RNF139	POC1B	UHMK1	RIN3	NXPH3	AC021546.1	AC009133.4	AC055874.1	TEDC1	ABHD1	AC068987.3	AC093668.2	PDIA5	WDR48	SNRPD3	AC023136.1	LARP1	AP002784.1	AC013391.3	DCC	FGD6	PDE6D	AC044802.1	HMGA2	MIR34AHG	SGMS2	CFAP53	DCUN1D4	AC007032.1	PLA2G6	MCF2	THOC6	GAL3ST3	AC004593.3	GJB3	UTS2	ERMAP	UPK1B	HCK	FUT10	PPDPF	ZKSCAN4	LRRC61	AL049637.1	SMPX	XPO6	AC005208.1	MND1	MAPK13	TRIM54	C6ORF52	MOV10	PRDM6	LEPROTL1	TMPRSS4	UST	AL135999.3	AC137723.1	AC234582.1	ATG2A	ULK1	RNF214	NMD3	AC090541.1	B3GNT9	AL591441.1	PDILT	UBE2I	AL359924.1	DHRS7B	GORASP2	CLIC6	AC009570.1	CPA2	AC096992.2	TK1	AC062021.1	GUCY1A1	FHDC1	LGR6	BX004987.1	F10	SLC7A3	AL121821.1	TFAM	KCNJ13	FGD5-AS1	REPS1	TPRN	MAP3K11	ACR	COMTD1	NPC2	GALNT17	AL391095.2	PNCK	LINC01598	DUSP19	AC090227.1	AC036108.3	AP001432.1	CHL1-AS1	AC005291.2	POLE	ZNF385A	NNT-AS1	DENND6A	NAE1	HIST3H2A	LRRC75A	DRAM1	AC004156.1	MITF	AC092422.1	HCRTR1	AC073848.1	SCGN	SIRT3	BDNF	FRMD6	ZBTB11	TNFAIP8	MTRR	PHKG1	NEK3	MDM1	AC118553.2	COQ5	MTRNR2L12	AC060809.1	PPP1R3G	AL121827.1	MYEOV	ARMC4	C17ORF78	CCDC129	TLK2	RASGRF2-AS1	USP32	AL157400.1	PDK2	TCL1B	LINC02224	PGAP2	AL009179.1	LINC02197	PRRG2	NLE1	UBA1	LINC00511	AL135905.1	ENPP5	LINC02338	GAL3ST1	EPHB6	ANKRD33B	AC010547.1	CDR2L	AC093152.1	AL606489.1	SLC25A30	LINC01521	AL139246.3	ASF1A	CADM1	POU5F1	KIFAP3	BRD3	TMC1	SSFA2	AC116407.1	EXOC3	RAD51C	ETS1	TPH2	G6PC3	Z98885.3	AC127894.1	CLN6	AL032819.1	ZBED4	AC007823.1	RHBDL1	GEM	RALGDS	ANKRD9	NAB1	DOK4	IPO4	ZNF609	AL021368.1	ZNF451	LINC01194	TMEM150C	RNF146	SLC39A9	WRB	LINC01256	SLC2A3	PRKCE	RNF166	RECQL	AC100814.1	SLC9A1	PROM2	WDFY4	SOX8	BIK	C16ORF71	SYNGR3	LINC00937	PSMD11	AL451165.2	AC018512.1	KLHL35	TSPAN31	AC012464.3	AC131235.3	AC004054.1	SEC14L2	GEMIN7-AS1	NRBF2	RINT1	RAP1B	FADD	POLR2A	NKAIN3	AP002478.1	PUM1	AL359076.1	AC027271.1	MSS51	NUMBL	SPATA17	Z69733.1	YAP1	TBC1D30	AL031963.3	ARHGAP20	MYH11	GSTM2	BX255923.2	VAPB	CYS1	AL589765.4	AC008991.1	AC021321.1	FUS	PHLPP2	PTPRF	AC087636.1	TRIQK	LINC01499	ZNHIT6	SPRY3	LMO7DN	TMEM213	AL049780.2	ASAP3	STRIP2	ZFR	MRPS16	AL132780.1	AC135050.2	MMRN2	AC012213.3	MFF	LINC02156	PLXNA3	NFYC	AC147651.3	AC025434.1	CUL9	AC135782.1	PCAT14	MYEF2	NRAP	GRPEL2-AS1	ZNF599	MRPL42	LY6G5C	SYNDIG1L	TMSB15B	GAREM2	SLC6A6	LINC01358	SLF2	CTGF	IQCH	RNF103-CHMP3	ERFE	HINT3	STX19	NOP56	COMMD2	AC037459.2	MRPL23	MMGT1	ZNF652	AC007666.1	DNASE1L1	TEX26	BBS12	ZNF358	AC010618.2	LINC00309	ABCC4	AL450992.1	ASAP1	RNF215	AC107029.1	AC090138.1	LRRC23	KCND3	APTX	STXBP1	NLGN1-AS1	AP000766.1	ADH4	MTUS2-AS2	U91328.3	AC037450.1	MUC19	CLEC4A	PLGLB1	TBC1D22B	IL10RA	CD6	GXYLT1	AC106864.2	AP003396.3	CMTR1	YAF2	CTNNAL1	AC016257.1	A3GALT2	SPART-AS1	AC124312.2	TRAC	SFTPD	HERC1	TRIOBP	PRPF39	TAF1	ACADSB	YTHDC2	RPGRIP1L	FEZF1	SIM2	PTDSS1	AP000924.1	AC243967.2	ZNF70	ALDH18A1	ZNF680	LINC00368	ITGAM	NDRG3	RNASE1	DNASE2	RNF213	DHX36	LINC00544	LTV1	SCARF1	CR392039.3	WDR97	HYPK	SEC23A	AC092647.5	NPAS2	NTM	ZC3H7B	CHTF8	KANK4	AC084365.1	SERPINB9P1	CCDC85C	FOSL1	LINC02288	HAPLN4	GART	AC004817.3	TRIM4	FAM189B	UTY	GOLGA4	RIBC2	NBPF9	TRPM2-AS	AC091198.1	AL354696.2	CAPZA1	TTC16	ATP11C	FARSB	TTC5	DCAF8L2	FNDC5	MAPKAPK2	PCDH18	SPEG	LINC00662	AC126755.2	LINC02056	AC005482.1	ROR1	AC098484.2	AC245884.10	KCNK15	FAM182B	AC007292.3	PXK	AC068234.1	AP001605.1	AC004233.4	LINC00871	AL022476.1	AF001550.1	ZCCHC9	MCM8	ADCY7	FBXL5	AP000842.3	FAM177B	CXADR	DPY19L1	FBXL16	AP000442.2	SLC25A22	TTC6	AC110760.1	AC090519.2	IFITM10	CCZ1B	ACTC1	AC005899.5	FNDC1	RNASE10	CDH3	FANCE	PRADC1	HAGH	SLC37A3	SUSD5	LRRC41	CLDN6	DIRC3-AS1	RBBP5	LGALS3	AL592166.1	AC010096.1	C14ORF28	MAPK9	MT-ND5	ALG1L2	C2ORF91	ZNF880	AC012409.2	SAP30L	LITAF	METTL17	AL136418.1	CYP4V2	ZNF143	SYT17	E2F3	PHETA2	CFC1	CNIH1	KRBA1	PIK3R4	AC124657.1	GALNT3	IGFL4	AC092794.2	AC009142.1	KIF17	PSG3	AC006058.1	NDRG2	IL1RN	ABI3BP	TBK1	NFKBIA	BAK1	LINC01909	GRN	NSG2	AC239803.1	C2CD6	SHC4	LINC02355	FYTTD1	MDK	SMIM2	PMM2	AC018767.3	LINC02497	GLIDR	AC026888.1	FZD7	OR2AJ1	XXYLT1	MOXD1	MIR2052HG	AC022154.1	FAM133A	CAPSL	HPSE2	CHRDL2	SACS-AS1	NADK2	ST3GAL6-AS1	AC007240.1	PLCD3	AC006369.1	CLSPN	STEAP1B	ZNF12	OR13C3	GRIK1-AS1	ZNF608	SNHG7	NUSAP1	CUL7	FANCC	LRRC8D	SLC9A2	CNRIP1	AC010336.1	VWA7	GLIS3-AS1	AC104667.1	RAB11FIP3	ABHD8	CREB5	PALMD	CHST13	RGS7	FIRRE	PNKD	AL139424.2	MAPK12	AC104113.1	AL023581.2	LINC01479	RAPGEF5	LINC01823	LINC02026	TRIM36	SRPK2	AC116565.2	AL035701.1	WWC3	PPP1R2B	CASZ1	TMEM87A	AC009720.1	AC079848.1	MAN1B1-DT	B3GNT5	RAB11FIP2	AL359317.1	ENPP6	ZNF821	AC104237.1	TLL1	PLA2G5	TRIM25	CR1L	IL13	LHFPL3	LCP2	TMEM56-RWDD3	PCMTD1	EFCAB3	ADAM9	MRE11	AC004801.4	WBP2NL	AC011477.4	LINC01149	PLEKHG6	AL451007.3	DNM1L	ZFAND5	AP001056.2	AC012414.3	AC009690.1	GDPD3	MANCR	AL020996.1	MYBL1	GNAS	TBC1D8	RHPN1	AL022323.3	ACBD3-AS1	AC099508.2	LRRCC1	AC008957.1	AL136379.1	CFAP97	TMEM61	RORB	AKNA	CNBP	AC019183.1	FZD8	TOE1	AP001007.2	GCDH	PRPF3	CYR61	VSTM1	AL606807.1	SMIM10L2B	MTCH2	AC015961.1	BUB3	AL078581.1	CD320	ATXN8OS	CPEB1	LHX1	PIRT	LINC02005	ARHGDIG	MTBP	ABCA12	LINC00681	MAEL	LINC01790	SGK1	AL731577.1	ZMPSTE24	RGS19	AC073941.1	AP000254.1	VWF	IQCH-AS1	NCOR1	AC069285.1	SRCAP	CCDC40	RHO	LINC01534	AC005387.2	TMEM171	PCDH12	AL031772.1	OR2M4	LINC01360	LINC02234	ZNF670-ZNF695	ODF2	TKFC	DBH	MAN2A1	PSMD5	PYROXD2	AC127024.5	AC113378.1	ALDH16A1	ZNF14	KDM2B	MIR7-3HG	AL023755.1	AL445426.1	MOB1A	MYCN	CYFIP1	AGAP4	AC009139.2	LINC00942	AC009812.4	LINC02192	TMTC2	AL161734.1	NPW	MEIG1	SMC3	LRIT3	LINC02512	PLA2R1	AC079907.1	AC011825.2	CAMK1	ZNF2	IPO11	AC008906.1	RNF208	AURKC	TEKT1	CCDC6	SLC26A10	LHX9	EIF2S3	LINC00167	ZBBX	PNPO	EDNRA	AC011444.1	AC011451.1	AC007384.1	TICRR	AC021242.2	AL356356.1	HOOK3	SAG	KRT81	VAT1	APBA3	FAM207A	LINC02373	AC004816.1	JMJD6	AC013553.4	NXPH2	AIFM2	HAGHL	AC010542.2	AC107952.2	DDX55	AC010745.2	FLNC-AS1	AC068413.1	ZFYVE26	AC007383.2	RCC2	CYBRD1	EXD1	TRIM69	ANGPTL5	CALCRL	CLN8	TAZ	AL136373.1	C8ORF86	NBR1	PLXNC1	MSX1	LINC02552	FICD	PLA2G15	STARD5	NPFFR2	LGI3	AC004846.2	NID1	AC010422.1	AC025575.1	EPDR1	MFAP3L	EPC1	ISOC1	WDR24	PPEF2	SLC26A11	DHFR	RNF157	AL662907.3	IRGQ	CTAG2	CILP	GPC6-AS2	ZKSCAN2	CLDN9	AC087463.4	STAR	AC008741.2	IL2RB	SCP2	AC007406.3	FOXR1	AC106795.3	CD300LB	AC021851.1	AL391645.1	COG7	SCRN1	AC110491.3	DBR1	QRSL1	TMEM87B	FASTKD1	TMEM182	ZNF281	C3ORF84	PICK1	SORT1	MYCBP	C18ORF32	TMEM154	AL355432.1	FALEC	WIPI1	CEMIP2	PALLD	CDH26	LINC01772	RCOR3	LINC01709	RNF157-AS1	DCTD	AMOTL1	ACOT12	TEX30	MT-ND4L	LINC00501	AC091138.1	SMC2-AS1	DHX35	CCDC179	VPS41	AC015845.2	SH2D4A	GPC2	PAX2	CAPRIN2	C3ORF33	ZNF491	MTOR-AS1	ENO3	PREX2	ZNF558	AL034549.1	PIGB	HACD1	CAMK2G	ABO	ZNF569	AP000721.1	PPP2CB	STK32A-AS1	FAM209B	ZNF708	PIAS3	B4GALT3	AC016700.3	AP001781.2	AC104964.1	TBC1D3B	SPAG1	C1QTNF12	PPP1R15A	SIAH2	AC078850.2	PDPR	ELF4	ATAD5	C19ORF73	AC104407.1	AMY2A	PGM5	GALR1	AC008073.2	USP2	AC010157.1	PHKA1	AL354733.2	C9ORF24	NRSN2	H2AFY	PODXL	AL139393.1	ADAP1	POLI	SPRY2	CU633967.1	AC090360.1	AC012625.1	PPARGC1B	GDPD2	LINC01162	MAP1B	AL157392.1	C1ORF194	AL592486.1	AC027796.4	AC010654.1	CCBE1	MT-ATP8	GSTO2	SCNN1B	RICTOR	CD5	TOB2	ACCSL	ZNF230	AC079070.1	RAP1GAP	CFP	AP002518.2	ABRAXAS2	BBS7	FAM13C	AC123567.2	ALKBH3	LINC01229	VPS26C	SYT1	SDE2	PAICS	GPR27	EPS15	OSM	KLLN	ZSWIM8	SRSF11	RPL3L	PDK3	AC005261.3	AL008729.1	AC009686.1	CARMIL2	SLC35B3	RNF17	RBL2	BORCS6	LINC02001	AL138921.1	FRY-AS1	POLR3B	STX17	LAP3	SRRM4	STK36	FMNL2	SCML1	SLC6A13	AP001330.5	IL21R	LINC02265	SPATA1	GRHL1	MOSPD1	DCP2	GPAT3	ACRBP	KCNC1	SLC24A3	AC069257.3	YIPF4	CTXN3	CYYR1-AS1	TSR1	RNF8	TTC21A	MARVELD2	MLST8	HDAC6	WNT9A	PTGS1	NSUN6	SNW1	ACSS1	GLOD5	RAD23B	ALKBH3-AS1	TRUB2	MRPL37	RBBP6	AL031118.1	CTH	ABLIM2	LYPLA1	AC092718.2	AC095350.1	GFRA1	MORN3	CNKSR3	SMIM10L2B-AS1	LRP5L	SIN3B	NUTM1	JAML	ZSWIM1	CBX1	AL160408.3	ELANE	LINC01852	AC103409.1	PDGFB	TMEM136	AL390860.1	ZNF341-AS1	NPIPA8	DMRT3	GCA	PAX6	LINC02136	ZBTB10	AL732292.2	AC093635.1	SLC26A4-AS1	INO80E	SLC9B2	AC006441.4	RDM1	SRPRB	RUFY1	AL355001.2	NLRP9	NTSR2	AL359397.2	AL390728.5	PRR5-ARHGAP8	AC026333.3	AC079296.1	SLC9A8	PHF10	NAALADL2	LINC01692	AC018781.1	PCDH19	TEKT3	SIRPA	ANO4	LDB1	AP001628.1	AC079630.1	KRT31	LMO2	ZNF552	DOK3	PDE2A	PDSS1	MASP2	ARHGEF37	SNRNP200	CDH4	AF131215.7	CRYBA2	STAT4	FLVCR1-DT	ZCCHC12	ALG12	AC092920.1	R3HDM4	FAM57B	TRPV5	HGF	AC012313.1	AL021396.1	PCDH11X	GREB1	AC079610.1	YTHDF3	COL18A1-AS1	AC138647.1	UBE2Z	AL359094.1	P2RX3	PTGES	ADGRG5	WDR55	AGGF1	AC068759.1	HAUS7	CREB3L3	RAD51AP1	MSRB2	AC090833.1	FAM221B	AC010266.2	YIPF1	PMFBP1	AC104184.1	PPP1R9B	SIDT2	FBN1	ATG12	GALNT2	HLF	LINC02327	CRTC3	SLC17A8	TUBA3D	KCNMB3	PPP1R12A	AC144831.1	MRM2	AC105940.1	L3MBTL1	PLA2G12A	LINC01238	AC100827.4	AL513478.2	CDK17	AC005999.1	DDX42	AC008443.4	AC083949.1	BTN3A1	GMEB2	AC079807.1	ATXN7L3	CDKL3	ZNF295-AS1	FAH	PAQR5	GFER	SIAE	NUDT6	AGO4	VWA2	CFAP157	AC099811.3	RMND5A	MTIF2	AC126283.1	AC104785.1	RNASEH1	DNAJC3	AL512625.1	RAB9B	VOPP1	LDLRAD2	WDR26	AC073569.2	GPC5-AS1	AC005332.3	LINC01273	LINC00293	KIF27	AC073957.1	AC006435.2	WASF3-AS1	MTRF1L	GSG1L	MMP25-AS1	ZNF44	AGFG2	NPAT	PRR29	LINC01099	UBXN10	ZW10	OR2AT4	GPR35	SAMD13	NIFK-AS1	LRRC53	LINC02507	AC084346.2	AGAP5	AL359853.3	FAM86B1	DDX20	KLF12	TECTA	KDM1A	RPS6KA4	USP4	VAV3-AS1	AL139274.2	FHL2	AC087491.1	AC092042.3	AC112722.1	FAM196A	NSUN5	Z94721.1	ALG14	AP002373.1	AL137246.1	AC102941.1	AC091271.1	SNX14	AL033527.4	BHMG1	TMEM255B	GTF3C2-AS1	LINC01492	KIAA0319	ASTE1	AC090358.1	BCL6	MTMR6	PITPNM1	TBC1D28	BMP2K	SNCA	HLA-DRB5	TCEANC	CS	RPRD2	PEBP4	HNRNPH3	ANGPT1	AP5B1	KAT14	PKNOX2	PPM1G	EFTUD2	AC064807.4	HPS3	EMC8	AC018643.1	TNK1	STAC	AC012640.4	ASAH2B	ZNF768	BSG	AC079380.1	LINC02444	AC005197.1	AC092687.1	SCAMP3	AP000943.3	AC004803.1	IRS4	ATMIN	AC090152.1	AL805961.1	AC010329.1	AC018845.3	SPAG4	ITGB5	EFHD2	C21ORF91-OT1	RIPK2	AL513323.1	TTC25	ARHGAP6	BMP2	AL691420.1	ZNF607	C12ORF43	TSC22D3	PIK3C3	AC112503.2	ARMC1	ARRDC1	RBFOX2	SDSL	LIN9	ARHGAP5-AS1	PPP1R10	AL139393.2	ZNF341	TAF1D	CAGE1	LINC01547	DOC2A	AC009495.3	AL161621.1	AC023906.2	AP003390.1	MORN1	CDKN1A	AC067956.1	ZBTB48	SLC25A38	AC087741.1	PAPPA-AS1	NUDT5	TRIM55	AC117513.1	CFAP69	CRYGD	AC010737.1	TAB1	MTERF3	SLC26A8	MAL2	LINC01291	AC124312.3	CUX2	CORO2A	NDRG1	AC106732.1	TMLHE	FLJ45513	TRIM60	VASN	LAIR1	KLHDC8A	NUAK1	CASR	AC011595.1	STXBP2	RHOC	RNF44	AC007193.3	CPLX4	ORAI3	TMEM45B	ALDH8A1	MYH4	LINC01356	GFPT1	CPLANE1	NLGN4Y	TAX1BP3	UBE2U	IRF3	FOXN2	CASC6	COL16A1	HTR2C	RINL	INSL3	TRIM27	TYW1	AC005498.2	TMEM229A	FUK	TBC1D8-AS1	AC009262.1	TPBG	CCZ1	AC092813.2	AC078802.1	CNGA3	KIAA1024	C9	PARD3	NASP	STK19	PCDHB5	ZDHHC21	RHBDD2	ZFR2	IQSEC3	AC026523.1	VSIG10L	SRSF6	GFOD1	F2R	NUDT12	AP006284.1	AC126696.1	AC004704.1	AC007686.2	RALBP1	PTGS2	EIF5A2	PARS2	SIGLEC10	CROT	SUSD4	SYNJ2	NPIPB6	AL603832.3	DYRK2	AC012506.4	ZNF497	RNF14	AC011481.1	NCBP2-AS1	SMIM10L2A	AL359643.3	AL163051.1	ZNF729	PKIA-AS1	NMB	HS3ST1	AC104066.2	MIR4300HG	AC012485.3	CCDC62	FCHSD2	ZNF484	BRDT	AC016766.1	IGSF3	AL603839.3	MRPS2	SCHLAP1	KIF3C	TPH1	CD160	STX12	P2RX6	CCDC158	AC026786.1	AF212831.1	DUXB	TMED5	DZIP1L	ZNF232	RFXANK	KMT5C	FOLR3	NMUR2	AL121845.1	ZNF395	PPFIA3	LVRN	SEC14L1	LINC02188	LINC02546	AC073834.1	MLEC	TMPRSS15	HELQ	SLC39A1	C7ORF50	AC015849.5	MASTL	EIF2D	AC117402.1	JAM2	ADAMTS13	TMEM50B	PRSS50-1	CNOT8	RNF135	ZNF689	ZNF189	MAMLD1	ZNF630	LHX2	CCDC90B	WDR36	LAT2	TMEM9B-AS1	AEBP2	AP001092.1	FGF7	TP53TG3D	CABP5	LAIR2	KCNMB2	HKDC1	AL049870.2	TK2	RFPL1	CD274	OGFR-AS1	AC046136.1	LINC00994	CRAT	SPP2	TGFBR3	QSOX2	AURKA	TMEM31	ZBTB34	CALHM6	DGKH	ADIPOR1	AC109322.1	PCNX4	AL358072.1	DNAJB14	LINC02301	IQCC	LINC01865	AC105020.5	TNFSF9	SIN3A	AL161716.1	SAXO1	EPHA4	COQ8A	IRGM	AC022021.1	PLEKHG7	LURAP1	MAML2	SH2D6	MUT	AC010619.1	OR2M3	AC007728.2	AC005481.1	AMIGO1	LINC01485	TOP3B	GSTA1	ETV1	SUN1	AC016588.2	AC107023.1	HSPH1	AC005329.1	AC019330.1	ZNF550	CCNE1	BECN1	STK32A	SSMEM1	MRPL44	TET1	FAM222A-AS1	AL772363.1	AAED1	MEP1B	AP001208.2	STX6	ZNF525	GHRHR	FBXO3	AC004593.1	POPDC3	AC007228.2	GTSF1	KCTD4	AC139722.1	KIAA1147	DNAJB13	BMPR1B	METRNL	AC097347.1	AATK	LYG2	ACAT2	TRH	CPT1A	EAF2	AC093525.4	IFT52	MYO1E	CCDC186	AC245297.2	GLIPR2	FKBP9	THUMPD3-AS1	AL450322.1	AL139398.1	ITGA2B	LINC02306	ZNF646	VMA21	DSCC1	LINC00923	VPS8	AC091946.1	UCKL1	RPF2	ERAS	CD27	AC119677.1	SERPINB2	MOB2	TEX2	LINC01234	AC254562.3	USP12-AS2	PPP2R1B	PIK3C2G	GK	MBD4	PNMA2	SNX30	AC021231.1	AC061961.1	AL117372.1	SYCP3	C4ORF45	SLC3A2	TTI1	AC087362.1	MFSD14B	AC079117.1	U47924.2	AC021439.1	ZFYVE9	AC023866.2	AAGAB	DENND2D	CUL1	CCDC74A	AC090023.2	CDR1	AL110292.1	GAREM1	KCTD18	TSPAN1	MOGAT1	AC009163.4	BAHCC1	ZFPM1	LINC02410	LAMP3	AC016885.2	AC016396.1	CXCL13	ELOVL4	AGPAT1	LINC01242	ABHD16A	ZNF804B	KIAA1549L	AC092100.1	LINC02137	VPS4A	AC004852.2	ADGB	REC114	AC108058.1	CCDC87	C3ORF22	MMP26	LRFN1	AASDHPPT	TCF7L2	C1ORF112	AC095050.1	RBM34	AC107067.1	AC087762.1	ARSD	NPRL3	TNFRSF21	AL133516.1	PTPRJ	LEO1	LINC01549	RPS6KA3	SLC22A9	GOLGA6L4	ESRP1	BRSK1	WAS	AC010983.1	TFEC	DTNBP1	ZRANB1	CAMK2D	ATP6V0E2-AS1	AL137024.1	IKZF3	LINC00390	ARHGAP26	AL583836.1	LINC01317	AC007192.1	LINC00928	SNX8	AC138761.3	UBTF	STRC	AC008525.1	PTPN6	MAFG	ZNF45	LRRC57	AC091132.5	BFSP1	ZNF34	AC245427.1	AP003392.6	AC069272.1	C4ORF36	LGALS9	ERICH5	MROH8	UBE2QL1	FBXO6	BEGAIN	AC112206.2	AC079305.1	LBP	TMPO	DEF6	AC073283.3	CR769775.2	PDLIM5	CTF1	ELSPBP1	AC078909.2	AC011995.2	CDKN1B	AC113418.1	PNLIPRP3	POMZP3	SLC39A11	ZWILCH	ZNF649	ZNF616	EGLN3	GNG7	SCRIB	AP000470.1	VMO1	MEX3B	ZNF81	TSPAN8	FAAP20	LANCL1	AC018521.4	AC091826.2	CEACAM20	OLFML3	SYPL1	LMO4	AL118506.1	AL033381.1	PCGF3	CTXND2	HGS	AL356608.1	AC011383.1	ARSF	LINC01821	WDR34	CCDC33	ADRA2C	TBX22	RBKS	LINC01349	NTN5	LINC00629	AC112503.1	AC008608.2	AC097468.2	PORCN	KCNU1	TRIM73	AC005234.1	MTFR1	ADCY3	ROGDI	ACSF3	LRSAM1	SLC15A4	ABCA4	FILNC1	JMJD4	TAF8	MTFP1	AC128688.2	AL161938.1	AC016745.2	CCDC86	ALOX12-AS1	MINK1	ST8SIA6	PACSIN1	AC021739.2	BAHD1	AC093382.1	ADI1	HNF1B	TIGD1	SDR9C7	EZH2	JCHAIN	NOL11	DUSP15	MNS1	AC034102.5	AC066612.2	GPR158-AS1	HES4	BDH1	COBLL1	ZNF66	CSNK1A1	MRPL10	AC079466.2	RP9	UTP18	LINC01016	AL138767.1	AP1M1	AC103706.1	ZNF681	H2AFX	RNF6	LINC02227	PCSK9	SKAP1	MFSD2B	C8ORF37	AC025031.1	TRAM1	AC005537.1	MTMR14	AC006942.1	CLK4	HDGFL3	GNA14	AC011825.4	VWA8-AS1	TMEM44-AS1	MNX1	CLHC1	AP000936.1	OR2T6	SLC17A6	AL391121.1	SMARCC2	SERPINI1	AC022113.1	CLEC18A	LINC00638	ZNF674-AS1	SSTR2	ZC3H18	IFT122	PLG	ARL8B	AC015660.3	ANGPTL8	AL031709.1	MED9	SNX33	LMNTD1	AC068675.1	CCHCR1	LGMN	EIF2S3B	RNF139-AS1	MUC17	FOXJ2	MAN2B1	POU2F3	USP2-AS1	LPCAT3	FAM3D	CKAP2L	TXLNA	RABL2A	KLHL15	EDA	PEX5L	HERC5	MAPK1	ASB13	LPAR5	LINC02238	USP50	PPP2R5E	LINC02477	GJB5	CSTF3	AMH	AARD	THEG	NR1D2	AC003035.1	PAMR1	AL121899.1	KIAA0087	MUC4	AC106886.5	GZMM	AC096577.1	GRIN2D	BRIP1	CAPN12	AP1S3	C9ORF129	TF	TENT5B	ZNF430	CCDC22	GLYAT	RAD51AP2	SEMA3B	AC093249.6	EXPH5	S1PR3	AL589765.7	AC007622.2	FAM178B	C22ORF23	STX7	TOP2A	AHCTF1	GLDC	PTCSC2	AC010198.1	PLCXD3	CDK9	GABRR1	AC002553.2	SYNGR1	TRNAU1AP	AP001893.3	AL354979.1	ALDH1A1	NBPF20	LINC00498	LINC00951	APOL2	KLF13	FAM239A	MYH1	AC016292.1	LINC00365	KLK2	OTUD5	SAP30L-AS1	MAT1A	AC129492.4	LINC01381	MLF1	AANAT	AC127024.3	SMYD5	SLC30A10	TTC9	AP001922.1	ZMAT3	GAS2	AL031848.2	AC117465.1	ZNF3	WASHC2C	AL354702.2	ADAMTS12	LOXHD1	ABCA3	LINC01394	CLIP3	AC003991.1	ENKD1	SLC36A3	TRIM37	AC036176.1	ZC3HAV1	NAPG	ARHGEF15	LINC01428	AC099791.3	NAPRT	POR	CDC40	HSD17B8	SF3B3	DMRT1	FNDC7	GNAZ	AL356124.2	TEX9	AC092168.1	SLC35D1	AL355388.1	NRP2	DCK	TTPA	YTHDF3-AS1	CD59	FAM57A	ZNF432	ARMC10	AP001172.1	AC123768.3	KMT5B	SLC22A10	TXNL4B	PPP2R1A	SNAPC1	COG1	MAPKAPK3	AL359636.2	FOCAD	KCTD9	KIF2A	DSEL	REEP1	AL135791.1	UNC5CL	AC132938.1	ATP1A2	FAM206A	NUDT16L1	ADAMTS6	MIGA2	ZBTB16	HAS2-AS1	SCYL1	SLC25A31	AC245100.7	C1GALT1C1L	AC025181.2	LAMA4	NARF	INSL5	NEXN	MYC	SOCS6	SLC22A25	AL589745.1	AC099329.3	GYPC	LINC00642	HSF4	PCYT1A	TEKT5	BCL3	AC124016.1	ANKMY1	AC148477.1	IGHMBP2	NPY	FNTB	WRNIP1	CENPE	MKS1	PXDNL	FEM1B	THG1L	RFC3	NSUN4	NBPF3	LINC01353	LINC02166	DNAJC2	CLEC4F	FPGS	EPHB3	LINC01703	PNPLA6	ZNF207	CYB5A	AL359715.3	AC103987.2	ABCG5	DEPDC1-AS1	FUT11	NUDT4	AL135744.1	YTHDF1	AC020634.1	RNASEH1-AS1	LINC02405	SLC27A4	CYP2D6	ARL14EPL	AC026464.3	CHD6	AL138976.2	ISOC2	BEND2	NOTUM	LINC01563	METTL27	AP004550.1	AC010504.1	ESD	AP3M2	RASSF2	AL353608.3	LINC01494	NFX1	MED25	BX649632.1	OLA1	GOLGA8S	FSCB	CCND1	AC095055.1	CNTFR-AS1	CYP4A11	PURA	DAPL1	PNN	BRINP1	TTC34	LYPLA2	AL157895.1	CNTN2	HPS4	SH3D19	OR56B1	GPR156	ZNF721	HCG24	ASRGL1	KLHL17	SVOPL	AC009950.1	SV2A	AL080276.2	GPATCH8	LINC01667	COL9A1	L2HGDH	TRAF1	OSER1-DT	MYLK-AS2	TH2LCRR	ALKBH1	WAPL	KLHL41	CCDC28A	AXDND1	BVES-AS1	SLC26A6	CLNS1A	LINC01119	AC131956.2	AC022568.1	LINC01202	CCL28	TMEM121	AL354892.1	MNX1-AS2	GFRA2	ACOX3	WFDC1	RESP18	FAM120AOS	AL161937.1	ERLIN2	LTF	CCDC122	ADAM33	PQLC2	SLC35A1	AC093567.1	CLK2	AL158163.1	VHL	C6	ICAM1	CDH13	SQSTM1	ASPRV1	RAP2B	LRP6	AL354896.1	AC112481.1	CCNT1	AC016065.1	C1QL3	KIAA0930	ST3GAL1	CCNB1IP1	LINC00114	LINC01789	SLC6A16	AC012358.3	CD164L2	AL512625.3	NDC80	PFN4	NRBP1	SMC6	EPPK1	TCERG1	EYA1	HLA-B	AC015574.1	HMG20B	AC034102.3	AC009509.1	CSRP2	CAMK2N1	MSR1	MIR133A1HG	ITIH5	LINC00672	KIAA2012	C16ORF70	IFIT1	TPD52L2	DLG5	ARMCX6	AC008739.1	ING5	ABCB8	KPNA7	AC090857.2	ATG4A	SS18L1	INPP5K	FAM129B	AC006115.1	TSPAN3	AC098828.2	CNMD	AP000223.1	AC034229.4	SYT4	BMP8B	NOD1	HAUS8	ZNF846	MED21	AC092115.2	TUBD1	ITGA3	CCDC97	FBXO9	AP004247.2	F11-AS1	MLIP-AS1	SRGAP2C	AC027801.4	C15ORF32	AL445584.2	RASD2	GLB1L2	AL672032.1	PLA2G4A	TMEM220	LYSMD1	KMT2D	TGM6	AC010809.3	FPR3	AC099791.2	AC092159.1	LINC01947	AC004948.1	GAA	AC021678.2	LINC02343	UNC13D	MIR9-3HG	SLC47A2	AFAP1-AS1	AC015468.4	NETO2	AC064801.1	STPG2-AS1	C9ORF57	AC126177.8	XKR9	SYT6	GGCX	NIPSNAP3B	VRK1	DCN	AL672142.1	AC073530.1	AC090987.1	LRP8	AC112719.2	AC006041.1	FAM95B1	LINC01970	ZNF672	SPAG16	NUS1	RPL22	LINC00667	AC092979.1	AC092809.4	TCF3	NEMP1	LINC02365	AC233992.3	AC004490.1	LINC01982	NFXL1	AC004408.1	ARHGAP33	LINC02043	KCNH1	SKAP1-AS1	AC127526.1	ZDHHC15	MARK2	AC100849.1	CFDP1	AC013452.2	AC116914.2	STIP1	FURIN	AC093909.2	CNNM3	CCKBR	AKR1C3	AC079174.2	PGLS	SPPL2A	AL137784.2	RAB7B	LAMB3	CRACR2B	FAM53C	ATL2	EMP1	GRB14	RXRA	AC004470.1	AC113404.1	MAPT	GP1BA	AL731567.1	BX255925.3	AC005954.2	AL031186.1	GML	ADGRF2	LINC01060	PCAT7	GCN1	MARCH7	TRIM71	AC093323.1	VEGFB	AC009113.1	AC111194.2	SLC11A1	GFPT2	SORD	AC004381.1	DIS3L	DDX3Y	AC009299.3	TMEM72-AS1	NYX	KCNJ15	AL049775.1	ATP6V1C1	AC005837.3	PSMG3-AS1	CDH7	AC082651.4	IGF2BP1	KNOP1	PTPN14	AC021237.1	HS3ST4	ELF3-AS1	MSANTD3	ZNF436	CCDC141	AC016027.1	PRIMPOL	OGFRL1	CCR9	RRBP1	DCAF7	STEAP3	SNX16	LENG9	CYP4F26P	SCGB3A2	SLC5A7	BUB1B-PAK6	CACNG8	LINC00624	AC092078.2	KRT222	AC103876.1	AP000350.7	GPRC5B	KCNG2	TFDP1	PEAK3	SNX29	ZNF688	AC104532.1	RAB29	AC145146.1	ST8SIA2	AL353759.1	SGO2	AC019257.8	AP003174.1	ALDH9A1	B4GALT1-AS1	LINC01565	AC068547.1	AC010531.5	C3ORF38	ZFP37	AL845472.1	ADGRE3	SUGCT	AC012435.2	LINC01455	NAALADL2-AS2	LINC02294	NR1H2	SH2D4B	NPR3	SEZ6L2	CLCN5	CRIPT	TRIM41	TUBGCP4	HNRNPR	AC083809.1	AL138762.1	SLC38A11	MELK	AGPAT2	COL1A1	LINGO1	UNKL	AL353753.1	M1AP	SLC1A4	ABCC9	TACR1	AC005871.2	PTH	TPRKB	NT5DC4	CNNM4	LINC02536	TMEM35A	KREMEN1	AP002856.2	LINC02407	TELO2	GUSB	AC104035.1	HPX	PRPF4	AL008638.1	AL161751.1	PTH2R	AWAT2	PLGLB2	DUSP26	AC090679.1	CXCL12	CYP4X1	ZNF197	LINC00683	AL355574.1	ABRAXAS1	USP34	AL133417.1	AC104119.1	AC083973.1	PGM2	PIP4K2C	LRR1	ARMC8	FBXO10	AL162431.2	AL358473.1	HTR5A-AS1	SPICE1	DPYSL2	AC008591.1	AL354920.1	RIPK1	CTSF	ADCK5	METTL24	AL021328.1	GOLPH3	SLC12A7	AC006145.1	RAB11B-AS1	AC083880.1	CA8	AP003557.1	RAPGEF2	AC004540.1	CELA1	AL118508.1	LINC00907	PGC	AC020637.1	LINC00397	LINC01182	AL049712.1	ENPEP	RBM43	GATAD1	AC110597.1	MROH6	CHST4	ACP7	AL031666.1	DHFR2	AL356056.1	CACNA1C-AS2	CFAP221	BORCS5	FBXW2	OSBPL2	AC103726.2	ELOVL2-AS1	AC239868.3	DAZAP1	DLG4	PLXNB2	ZDHHC11	AC093799.1	AC011330.3	SYNRG	NMNAT1	LINC01856	WASF1	EPS8L1	LINC00440	CPA4	FAM107B	AC104304.1	FOXP4	ZBTB49	PLCL2	SLC30A8	WIZ	B3GNT10	AC021205.3	BCOR	FBXO38	BTG1	SLC25A18	LINC00839	GPS1	CSKMT	EGF	AC026741.1	PRKCG	AC008267.5	GFRA4	HIST1H1E	GPR173	CMPK2	ZNF720	UNK	AL355102.2	ZXDB	TAF5L	ELOA	AC010230.1	LINC01926	TSC1	HSD11B2	PGM1	AC121764.1	BSDC1	GK3P	ARHGEF4	CYSLTR2	TMEM173	AP001961.1	AL161669.3	AC009063.2	AC019131.2	PARP12	ZRANB2	TSTD2	AP003472.1	EMC1	AL133410.1	STX5	ENPP1	KDM8	RAB26	PITPNA	AC010255.3	EHMT2	SLC4A1AP	ZSCAN9	AC008397.2	LINC02207	FCGBP	AP002991.1	PXMP2	RASA2	LDHC	CFHR5	AL109917.1	TAF1C	RTL8B	PRRC1	AP002812.2	AC005332.4	AC018647.2	PAK2	AC244517.1	AC010519.1	LYN	AC022296.3	SLC25A30-AS1	MTHFD2	AC079210.1	SLC24A4	ACTR8	PTPN20	ITPKB	AC022523.1	LINC02208	SNRNP27	NUDT7	PGGT1B	METTL5	EPGN	AL360270.1	FIGN	ETFDH	AC115837.2	AC015722.2	SDF4	AC007529.2	AC046143.1	HILPDA	RASEF	ACTR5	KIAA1841	CATSPER2	TCTE1	CTDP1	DDIT4	NOBOX	H2AFJ	FPR2	CTNNB1	AC009387.1	CLDN34	METAP1	IL31RA	AC120114.3	AL162417.1	AL096869.2	LINC01802	AGBL1	AC120053.1	ELL	ANKRD30A	IL18R1	AL138724.1	ADCYAP1R1	ACLY	AC009171.2	CDC5L	ALX4	ANXA6	SH3D21	HIVEP1	AC027288.1	KCNQ5-AS1	VLDLR	NRGN	PGRMC2	ABHD17C	PPP1R32	AD001527.1	ZNF835	CNST	AC025048.4	EPB41L4A-DT	AL356130.2	AL359922.1	CGRRF1	VSTM2A	MTIF3	AC020779.2	CD96	KRR1	AC093627.1	USP46	RCN3	NSDHL	AC246817.1	LACTB2	AVPR1A	ATP6V0A4	AC026471.2	C8ORF87	MSH6	AC126177.2	PM20D2	RMC1	AC008883.1	LINC00929	COPG2	EMCN	AP000880.1	PI4KA	CDC14A	SLC18B1	SMAD4	AL161935.3	RSBN1L	CENPS-CORT	AP000462.3	LINC00842	SFXN2	RAG2	TLE3	OLFML1	RHBG	ARHGAP31-AS1	AC020661.1	ATAT1	AC019171.1	PEX14	ACOT13	AC105411.1	GPR171	AC007953.2	PRR7-AS1	CCNK	AC139530.1	CCDC102B	LINC00407	AC239803.3	LINC01800	QPCTL	ORMDL1	AC068672.2	ID2-AS1	FAM66E	TRABD2B	CRYBG3	MECP2	AC012629.2	AL022329.1	AL606760.1	AL162457.2	EFCAB6-AS1	CNR1	AL132996.1	XRCC3	PIMREG	LRP3	LIN54	SGO1	RASAL1	CD3EAP	ANKDD1B	CCNYL1	FERMT3	ZNF93	PBX4	PLEKHG4	SIRT4	TMEM229B	MBD2	TMEM223	AC020656.1	TAF10	CHRNA3	DNAJA1	RNF112	STXBP3	USP7	MOB3B	FOXB1	FAM110C	TTLL9	CHKA	AOC2	TMEM121B	GMPPA	RCC1L	AJ003147.2	NAALAD2	AC023024.1	MEG3	BHMT	CCDC84	CFH	SOX13	TMEM45A	NKAPL	DTX3	FAM161A	AC027779.1	LINC00992	TRADD	AC108488.2	ARL6	PRELID3A	DAP	HNF1A	DGCR8	GDF6	VPS13D	TMEM41B	AL451069.1	C19ORF25	LINC00376	IL27RA	MAN2A2	ZNF793	AC122138.1	AC120498.4	FXYD5	TGOLN2	ZNF106	TTC23L	SNRNP70	MARVELD1	PDE7A	CBS	ANKRD2	AC124798.1	ELOVL7	MITD1	SULT1C4	AL139023.1	TMPRSS9	LINC01908	SASS6	GOLGA5	PLXNB1	HYKK	AC007349.1	HTATIP2	SNX24	MAB21L1	AL359711.2	AC011446.1	HAMP	TERB1	AC092535.1	TBL2	CCL27	AC137810.1	HADH	ZXDA	DSN1	NOXA1	AC096733.2	BPIFC	MTA1	MYBPC1	AC024559.1	AC009884.1	EAF1-AS1	HYAL1	DPP6	ANKRD31	LINC01100	GNB5	AC104532.2	PLA1A	MPP2	LPXN	SLC4A3	AC021054.1	ZNF26	MAP2K2	ARHGEF9	AL118558.4	LINC2194	MRPL48	CLU	LINC02082	AC093901.1	EXOG	AC106052.1	TRAPPC11	TLX2	TGIF1	DIS3	AC008686.1	AC121154.1	KLHL6	NANOG	AC244517.6	RNF170	ZFP36	KLRG2	ZKSCAN3	TP53INP1	VPS45	GABRR2	CD3G	PRSS21	NAT1	AC005013.1	C11ORF65	LINC01846	NAA35	AC092667.1	ALLC	AL390778.2	TMEM63B	AL162718.1	NOMO2	CD37	DHX57	CCL3L1	AL358154.1	AC111182.1	ZNF524	AL137005.1	ATP11B	SOX4	DBT	KIF5C	SPRED2	AC024941.2	THSD4	GCH1	ZNF597	IRF4	EPRS	AC018618.1	GABBR1	AC004830.1	AL117339.5	AC005280.2	IL36B	AL355607.1	NUDT9	LINC01918	SMARCB1	AC113386.1	GDF9	LINC00663	IGSF22	LRRC8B	SLC8B1	IQCM	SCARF2	AC016773.1	ZNF496	PTPRZ1	ZBTB5	AC245033.2	LINC00884	TXNRD3	AP001458.2	HSPA4	EIF2AK1	TMEM74B	OVOL3	CRYGN	MYO6	AP003393.1	BOP1	AC174065.1	CHD7	AL133372.3	ROS1	PMPCB	AC118553.1	AKIRIN2	FCRL6	HNMT	SCRN3	NUP205	AC245014.1	AC093802.1	ARHGEF16	CFAP97D2	CDCA3	KCNAB3	ANKRD49	LINC02145	VEGFA	ZYG11A	MTERF2	LINC01827	POLL	AP000424.1	JRK	AGR2	CPNE7	C12ORF56	LINC00910	ACBD7	REEP3	FGD3	BCLAF1	AF287957.1	FAM20B	PTX3	AC103681.2	WNT7B	CNN1	SLC17A1	AC090510.1	LINC01473	AL356756.1	UCHL3	ITGB5-AS1	AC084036.1	AL158154.2	LINC02027	RSAD2	MEF2D	CCDC39-AS1	POU6F1	JARID2	ZFAND4	MZF1	HRH1	AC079193.2	ZNF862	AC024933.1	AC021087.1	PTCHD1-AS	PLEKHO1	PIGW	C3ORF52	PLPP3	AL022341.2	KLHL26	DDX60L	CD14	AC007656.1	AC020978.2	GATA2-AS1	FAM210B	DCST1-AS1	ZNF639	AL157834.1	FAM72C	AC127070.2	AD000671.3	APOBEC1	ATXN2L	MGAT1	ZFX	SAMD8	CENPQ	POLR1E	RALA	AC012668.3	CHST2	TMEM97	ESYT2	AL583859.2	DHX37	AC005776.2	HEBP1	KEAP1	SCN4A	MRPS22	AL807740.1	COG8	AP005436.1	GRWD1	KANK2	PPFIA1	C4ORF50	DYRK1B	RGPD3	HEXA-AS1	AL354719.2	STARD4-AS1	AC093206.1	AL157904.1	PTOV1-AS1	PRKD2	AC005332.5	AC008124.1	ITPR1-DT	THEM4	RNASEH2B	AC027307.3	AC122688.2	TRMT2B	SMIM4	AL365205.3	LINC01498	AL589678.1	AC023794.1	ZNF677	AL035401.1	INSIG2	TMEM245	C10ORF142	VEGFC	AKTIP	LINC00467	SLC2A1-AS1	ITPKC	AL122035.1	AL356804.1	AP003716.1	CPSF7	PI15	HADHB	BRMS1L	RFX6	AC107905.1	AC008771.1	FAM234A	GNMT	AC046168.1	GDNF-AS1	CCDC78	MPST	HLA-DOB	AC092111.3	AP003481.1	ITGAV	AC136944.2	ILVBL	AL355472.1	MXRA5	GRIK4	BMS1P14	TECPR1	CYP20A1	MGARP	SMIM14	LINC00968	NOP2	DNASE1L2	INPP5F	MAP3K7	NOL6	PTPRD-AS1	AC078906.1	AC126773.4	ATAD1	AC011921.1	AL158090.1	PLVAP	SULT6B1	C15ORF53	SLC12A1	PCP4L1	MAPK7	CNTNAP4	TMPRSS13	AC027682.6	LINC02362	AC008759.2	POM121	AL359715.2	AC008735.2	LINC01116	MPPED2	PODXL2	AC003973.2	IL10RB-DT	UBE2J1	CC2D2A	HTR3B	AC090607.3	RARRES2	AL031594.1	KIF1A	KCNJ16	AC099499.1	SYTL4	SAMHD1	ZIK1	FKBP5	SNRNP40	RNF145	RGMB	FASTKD2	RUNDC1	FO393415.1	PINX1	SPCS3	HDAC5	GPR39	TSGA13	THBS3	PDGFA	AC012640.1	ANKRD37	PCDH1	MAPK15	CCDC34	ILK	RBM18	AL137077.2	GUCY1B1	AOX1	BEND3	TNXB	SLC41A1	DVL1	GNG5	EP300-AS1	SLC27A2	LINC02450	DNAJC22	BUD23	BX890604.1	GM2A	MAGEC3	AL162311.3	OXA1L	LINC01853	PINLYP	CCL5	MEPCE	AC104041.1	SEPT6	AL353732.1	FBXO8	LINC01277	AC117473.1	FOXRED1	AC096677.1	POLR2D	CLPSL2	ARL2-SNX15	JAK2	EPSTI1	CDC16	IGFBP1	CACNA1F	LIPT2	AC114912.1	AC114763.1	GPR78	HNF4A-AS1	AC027045.2	RBBP8	ZNF121	SOCS7	AP000755.1	STARD6	RBM26-AS1	AC105924.1	LINC01579	TSHZ2	WFS1	LINC01901	POP1	LINC01765	KCTD15	NUP62CL	C1ORF94	AL645608.7	EIF2AK3	RBM23	ITGA4	UBTD2	FUOM	CBWD1	ZNF614	MTR	RUBCNL	TMEM169	NDUFA13	TSSK6	CCDC59	PPM1N	NSFL1C	PROSER2	ARMC7	MBOAT1	ISYNA1	FYB2	ERMARD	C4BPA	YIPF2	CARNS1	CFAP61	OBSL1	NPIPB4	AC079341.1	REC8	MYH8	HNRNPH2	CKAP4	PRRT3	FAF2	CHD1	AC112211.1	LINC02316	TNPO3	RHPN2	CARD9	FAM219A	TMEM74	AES	AL121895.1	GLUD2	C4BPB	ZNF100	L1TD1	DUSP9	DEPDC4	LDB3	OR8D4	LINC02503	AC004223.4	IVNS1ABP	GRAMD1A	LAMB1	CAMKV	AC008543.1	AF279873.3	LINC00200	AC005261.1	AC032011.1	ANKLE1	OCA2	HCRTR2	UNC119B	AL121672.3	AL354977.1	AC021092.1	PARP14	PPM1A	CRHR2	CDK1	LINC01068	AC010280.2	TIMD4	DCAF15	ITFG1-AS1	PCDHB10	MCL1	CAVIN3	AL451085.2	THAP3	ZNF391	AC098850.3	BCL11B	CDYL2	TMEM123	EIF4B	GRB2	AC092954.2	AC068489.1	DHRS3	PITPNM3	CRMP1	AC026167.1	GTSE1	TEP1	PLA2G1B	AGPAT5	USP9Y	SYT3	SMPDL3B	MCEE	ABCA13	AC012313.6	PNPLA5	COQ10A	MFN1	ZNF664	NFAM1	NUP188	AC012309.1	AC092611.2	NTRK1	AC106799.2	TMEM88	FDPS	C9ORF163	TENT5A	AC092138.2	BX324167.1	PIWIL1	AC025887.2	PXYLP1	DMXL2	RAD9B	LINC01637	ASPH	EBI3	KCNK1	C11ORF96	AC104663.1	ARID5A	EIF4E1B	AC007611.1	CCNG2	PIK3CB	KIAA1211L	CALCOCO1	NAPSA	SELPLG	IL12RB1	AP003781.1	DDX5	AP001972.4	PPP3CB	ZNF418	H2AFV	E2F6	AC007388.1	AC087289.3	RPP21	AGMAT	IL17REL	NINL	GRM7-AS3	ROR1-AS1	NTF3	DDB2	CBX5	AP000857.2	AL136439.1	IARS	AP1M2	LINC01164	AC145343.1	PPOX	AL162274.1	AC006305.1	LINC02018	DLL1	TGM2	AC090921.1	SNX5	RPP30	C5ORF24	AC020915.3	H1FX-AS1	FAM81B	MPP3	AC008105.1	POLR3A	MAP1S	RBPJL	AL365226.1	FAM84A	OSTM1	RTN4RL1	ENDOG	DACT3	P4HB	GLYATL1	GPC6-AS1	SEC23IP	TNPO2	AL022313.2	TMPO-AS1	AL157955.1	AL133247.1	CAP2	CYP2R1	SH2B2	AL021068.1	UBOX5	AC004540.2	LAPTM5	CELSR2	IGSF5	OXT	RAPGEF4-AS1	AC091944.1	ZNF426	DDN-AS1	MED7	ADH5	AL049812.2	FBXO41	ELP2	FAM41C	AL136460.1	ATL1	CHRNA1	CYP2E1	AL356108.1	HMGN1	FERMT1	LRRC38	AC004943.1	LRRTM2	TNNI3K	POLG2	CYTOR	CYB5D1	AGBL3	AC096588.1	CATSPERZ	SHANK1	YBEY	AL512343.2	AC073896.1	HS3ST2	AC009086.2	AC010319.2	RRP1B	UTP25	LINC01730	COX16	DDX23	AL627171.2	MOBP	AC010616.1	CRYBA1	NOSTRIN	IL12RB2	DHDH	SMTNL2	CUEDC1	THUMPD2	NREP-AS1	AP006621.4	OPLAH	AC005775.1	APOC1	QRFPR	USP35	PALM2	AL136982.2	SCGB1A1	CEBPD	STK3	AL133375.1	MDFIC	FAM3D-AS1	AC114321.1	MUCL1	SBNO1	DARS-AS1	KREMEN2	AC078909.1	AC009902.2	ARHGEF17	ACAD9	RXYLT1-AS1	SUDS3	TMIGD2	SMO	SP110	FBF1	AL445231.1	CCDC26	ADPRHL2	GPR137C	TERF1	AC079098.1	LINC00857	HSPG2	AC244394.2	IL33	PRRT4	AP001999.1	TPCN2	AC087482.1	MLLT1	SLC30A5	CFAP45	FAM66B	MFSD8	PLPP1	PHF24	Z97987.1	HSPB1	ZFYVE27	LGALS3BP	PQLC1	HEATR1	BOLA2	NBPF12	ZNF682	CD200R1L	ITGA1	C12ORF65	MSN	ANKRD20A8P	MGAT2	MAP2K7	LINC02553	C19ORF81	TMEM52B	AC100793.2	IPCEF1	AC096773.1	JADE2	SULF2	AL391427.1	MDH1B	IFT172	AC015961.2	AL590727.1	LINC01654	AC109630.1	UBE2R2-AS1	LYZ	NELL1	LYRM7	MFGE8	MYT1L-AS1	TMTC1	HCFC1	LINC00334	LINC02433	HSD17B7	NAPA	PNMA6F	AC010319.4	BCAP29	AP000275.2	PRR5	AC051619.5	KTN1	LINC01115	CST3	AC104836.1	LINC02254	AC105760.2	YKT6	AL591848.3	USP13	TAT-AS1	KLHL23	AC090630.1	AC104596.1	SLC9A6	ABHD12	RTKN	GATAD2B	MCM3	CSAD	SLIT1	FIGLA	ACTL6A	ITGB1	FABP7	NBPF11	AC073655.2	TIAL1	TTC21B	AC097634.2	ACVR1C	PCDH17	HECA	SREBF2	DPYD-AS1	ZNF563	ZNF623	AC022098.1	AC083800.1	CD40	VAV2	APPL1	AC092301.1	AC105052.1	RND2	AL161756.3	PTGDR	ZNF765	DNAJC24	MAP3K8	SCGB2B2	AHCYL1	NSL1	AL023495.1	C1ORF198	AL365275.1	TEAD4	RACGAP1	TM9SF2	SPATA22	LINC01550	VPS33B-DT	AL358472.4	AACS	PLAC8	AC245595.1	AL356441.1	AC004672.1	JPT2	UBE2D2	AC091729.3	SYT5	RPA1	ACTN4	CDC23	LENG8-AS1	AL080250.1	CLDN18	LINC002481	CCL4L2	DSC1	GRAMD4	ETNK2	FAM83G	LINC01724	ZNF480	PTPA	FAHD2A	CASC16	UBQLN4	RASGRF1	EIF2A	MRPL1	IDH1	BRCC3	MGMT	ANKRD33	SAYSD1	AC091563.1	CDH22	IGSF23	PILRB	CSRNP2	METTL9	EIF3J-DT	LINC00452	TFAP4	AL353801.1	SSRP1	C1ORF100	LINC02587	LINC00621	SAR1B	OR3A2	SERF1A	AC245884.8	OR51E2	AL359551.1	AC010542.5	AL450442.1	LINC00701	HELB	RGS9	MSH3	NLN	RBM48	AL390115.1	DGKZ	AC104794.2	PTPRE	AC012306.2	FAM209A	CABLES2	KIF13B	AL359502.1	PMS2	LIMS2	CDK10	ABHD17B	AC005304.1	AC025741.1	AL022334.2	AL512656.1	AC007448.3	AP002754.1	LINC01166	CTBS	SRCIN1	LAS1L	ASB18	STPG1	TMEM241	ADAM19	PTGDR2	TMEM254-AS1	ZMYM4	PARP3	LINC01310	ELFN1	DOCK11	ADGRL4	AC011611.4	AC012510.1	RRP7A	TCAP	PTCHD1	IL15RA	AC090124.1	SLC25A34	AC097460.1	AL121992.1	MSANTD1	AC109347.1	EFEMP2	PHLDB1	ARTN	ST6GAL2	SLC7A2	CDCP1	FAM184A	MBD1	AC002310.5	PRUNE1	CD58	HLA-DQB1	AL031658.1	CCDC137	FAM69B	AGK	KCNQ3	SYTL1	RNF114	AC003102.1	ZFP36L1	EPM2A	AC091180.5	CBFA2T2	MRAP	AL357052.1	RAPGEF4	TLL2	SPX	AC073218.2	AC145285.2	GMNC	COLEC10	KCTD13	USPL1	AC026254.2	ADAM21	NLGN4Y-AS1	FOXO3	AC004023.1	KCTD19	AC012636.1	COL6A3	SP100	AC138811.2	AC245140.2	TESPA1	GALP	AC068992.1	HDHD5	AL358781.2	MCM8-AS1	TWIST2	AC139718.2	GIMAP4	LRRC26	ALG10B	IL20RB	AL049775.3	AC117503.1	SNX12	AC019155.2	FAM229A	PPP3CC	AC024941.1	PLRG1	CRTAM	AC026765.2	TCHH	CWF19L1	TEAD2	DGAT2	LINC02519	PABPC5-AS1	STRADA	AC093909.4	LY6D	ADPRM	SAP30	CCDC175	SYT10	AC010203.2	IL4R	AL450992.2	KCNRG	AC023509.4	AC099522.2	AC078785.1	AL049634.2	PEX2	XRCC5	CLPB	AC008632.1	METTL23	CDK4	AC073082.1	GTSCR1	IFIH1	ARF4-AS1	MSMP	WBP1L	N6AMT1	LINC00395	AL355974.2	MKX-AS1	OCRL	WASL	PABPC5	GDF10	PSPC1-AS2	BEAN1	SRL	ENOX2	TBC1D23	AL022316.1	AC138356.1	GPX2	AP002360.1	L3MBTL2	PRKCH	CCDC183-AS1	HIF1A	VKORC1L1	ABCG4	FERMT2	LINC02008	AL445248.1	AP001178.3	USP5	LRRC27	SEPT8	TAF15	LINC00271	AC100830.1	AC015712.1	LINC01983	AC107072.2	AC011043.1	LLPH-DT	AL513365.2	PAXBP1-AS1	SYNJ1	ZNF860	SERTAD2	CHST6	CREBZF	PIGZ	CLUH	AC010931.2	ZNF589	PGP	AC008474.1	TLR10	ZDHHC6	AC005670.2	AC008464.1	LINC02542	CLEC19A	TAF1A	AC044839.1	AC008897.3	CABYR	CCDC9	AC127024.6	AF038458.3	LINC00958	ST20-AS1	ZC3H12A	DNTTIP2	AL110505.1	AC240565.1	SLCO4C1	PIPOX	ZNF83	AC093788.1	HPSE	GATD3B	AL356740.1	GPR158	NEBL-AS1	AL691447.2	RAB6D	PIK3AP1	SCARA3	AC018716.2	OTUD6B	AC097478.4	AC008440.2	THAP2	HABP4	C5ORF52	SPON2	SLC16A1	AC003986.1	CD46	LOXL1-AS1	SGSM3	FASN	MBOAT7	AC096637.2	PANK2	METTL7B	CALB2	AC068722.1	AC020718.1	MIGA1	SEC31B	RGL2	EXO1	NPIPB13	WDR31	VCL	PGR	RANBP3	AC068025.1	AP001157.1	MBTPS1	LINC01554	ZNF654	AC023157.3	PNKP	NRP1	TMEM200B	ATOH7	LOH12CR2	TSPAN6	INPP5J	AF131216.3	AL049597.2	AC008060.1	AL669970.3	AC093827.5	VIM-AS1	UQCC2	LIN28B-AS1	C1ORF105	AC055713.1	LRRC37A3	PPP6C	IL17B	C22ORF34	AL450267.1	COL12A1	XAB2	TTLL4	AC062028.1	NDST4	UTS2B	SPINT1-AS1	AL512306.3	FP565260.1	ETFBKMT	MFSD14A	PCDHB3	LDLRAP1	CLPSL1	UTP3	ARHGEF7	BTBD19	INPP5E	Z98884.1	AC004076.2	ZYG11B	AC093227.1	ERN2	TRAM2	RANGAP1	NCOR2	GPR107	SLC2A8	FPGT-TNNI3K	AC083843.1	DSG1-AS1	PAIP2B	PUS3	AC107973.1	ABHD5	OR52E5	TBC1D29	AC106874.1	FAM43B	LINC00383	CCDC114	AC018653.3	AC130352.1	PSIP1	ABCB10	LINC02073	AL365255.1	SLC22A4	GLIPR1	SLC6A1-AS1	LINC01442	AL354733.3	LINC02439	AC026116.1	GINM1	AC110285.5	LINC02092	SBSN	TICAM1	SART1	AGBL2	AL592546.1	FRA10AC1	ARHGEF7-AS2	AL023583.1	ID4	AC112907.3	DACT3-AS1	NCL	CCNB1	CLUAP1	AL355581.1	ZNF286B	AGAP2	SREK1	B3GNT6	MYNN	SPIN4	KDM5D	TBL1XR1-AS1	AC105942.1	SYNE4	AC007220.1	RFC5	AL031430.1	SP140	PFN2	AC098829.1	AC090844.2	SZRD1	EIF3CL	NEIL3	CTSS	LINC02060	ZFP69B	MT-ATP6	LINC01456	IGFBP3	AC004477.3	IQCF3	GLI2	AC011228.1	CCDC36	SMCO1	BBC3	VRK3	AC023154.1	AC100835.1	AC087235.1	CDC25C	LAMP2	AC100844.1	ZNF71	DLC1	AL050403.2	LINC01362	AL606491.1	RGMA	UTP6	YY1	DBF4B	KRT83	ZNF441	LEP	CCDC93	IL2RA	WNK4	ZNF502	PEX1	TRAM1L1	GPR161	TEN1	AC138393.3	FAM111A-DT	ARMC5	AC084756.1	U91328.2	DPH1	AL353593.1	AC110048.2	RASGEF1B	FAM83D	FTSJ1	AP001001.2	AC011481.2	AC006333.1	LRRC8A	FAM19A3	HIST1H3E	AC148477.2	ANGEL2	AC005064.1	CPQ	NDE1	ALOXE3	CSRP1	TRIL	MYLK3	TMOD3	SDCBP	DDX58	AC027808.1	FBXL13	TMEM233	AC015688.4	ACOT7	TEFM	AC068896.1	RSAD1	SPACA1	AC007922.3	AL450326.1	ANKRD30BL	RUSC1-AS1	TJAP1	AC007991.3	LIPA	AP001029.2	ZNF805	RECK	ARIH2	AC096711.3	CRTAP	RMDN3	CPLX2	GSR	USP51	ZNF766	LINC00843	SEMA3E	SEZ6	LINC01786	NOC2L	AL390208.1	PLCD4	NCSTN	GEN1	PRELID3B	AC007040.1	DSCR9	PLBD2	TRIM13	AL590096.1	ZNF629	FAM219B	CD47	AC024681.2	C1ORF54	HKR1	LINC00900	AC007038.1	LINC02150	THNSL1	PTPN3	ARHGEF3	AL732314.4	DDX46	NEURL2	SUMF1	AC245187.2	NLRP14	AC083864.2	PPEF1	ZNF263	ZC2HC1A	GLS	LINC00402	CHIT1	LNPK	AC012174.1	RGS21	CENPVL3	AL118523.1	FAM229B	AL031289.1	LDLRAD3	ZNF852	RDH10	CALHM2	AC036214.1	DEDD2	RTCA-AS1	AC011595.2	AHNAK2	TCIRG1	TM9SF4	CTNS	HECTD1	AL049830.3	UBXN7	Z99916.1	AL133551.1	C1QTNF7	LINC00106	PKN1	LMNB1	AC244517.10	HES5	XPO4	CKMT1B	AC008551.1	PPP6R1	FAM214B	LINC01804	AC034102.8	AL592402.1	CAHM	LNP1	RP2	ST3GAL5	KCNK7	LINC02383	C3ORF20	BAIAP3	AC079610.2	RNF217-AS1	AC103855.3	DNER	HAUS4	MSI1	L3MBTL4-AS1	AC017048.3	CX3CL1	CYP24A1	DPEP1	AP005230.1	TMEM132A	BACH1	AL157882.1	DDIAS	IL1RL2	UBR1	AL121574.1	AC009652.2	GINS4	ZFP69	SH2D3C	AP000755.2	AC010201.2	LANCL1-AS1	GYPA	U91328.1	SLC2A2	AC005962.1	RFNG	GC	AF111167.1	AC068286.1	AL512791.2	ITGAD	PRAG1	PRSS16	LINC01722	LINC01123	LINC02320	DRAXIN	CHID1	ROM1	RAMP1	CCDC105	PRRC2B	AL137785.1	AGMO	INO80B-WBP1	AL645933.2	AL138694.1	DPYSL3	GINS1	CRELD1	IER5	AC025287.3	AP002444.1	EIF3M	LINC01231	AL669970.1	FLT4	SMIM13	KLK7	AL391832.2	ZP3	OR2F1	SRPX	SRRM2-AS1	ALOX15B	AL133255.1	LINC00326	AL031008.1	TOMM34	AC048382.5	DCDC2	AL031291.1	AC017076.1	OSGIN1	AC122710.3	VSIG10	KATNAL1	AC011773.3	NFKBIZ	FANCF	ST7-AS1	PCF11	LGALS8	GRXCR1	ZNF556	PIK3IP1	HSPA1L	HRH2	DACH2	CDC37L1	TP73	AL645940.1	NVL	AC087664.1	ZNF181	PRR14	SLC31A2	ARHGEF26	MAP2K1	ZSWIM9	MIR1-1HG	YOD1	RC3H2	CD44	AC009309.1	AC022201.1	TDRG1	AC243830.1	AC010890.1	AC005291.1	AC010327.4	AL390964.1	SPAAR	FBXO5	AL589923.1	AC007344.1	NXF5	BPIFB4	AC006372.3	AC005014.2	CDK11B	AC026458.2	SKA1	BAG5	AP001099.1	FOXG1	UBE2Q2L	RNPC3	LINC02471	PSORS1C1	FLT1	LRRIQ4	AC110491.1	AC022387.1	NAIF1	AF196972.1	AL391845.2	LINC01864	AC068620.2	C12ORF60	GOLGA8B	MTUS1	AL096799.1	NKAP	AATBC	HS3ST3B1	SEMA4G	LACTB2-AS1	AC073111.5	AC009597.1	AC097521.1	PDLIM1	AC104521.1	CERCAM	RBPMS2	ZSCAN12	WASIR1	MAP1LC3B2	DCAF16	GCNT1	ANXA3	FAM81A	AL357093.2	TMC8	XRN2	CBX2	HCG20	TFPI	AC023796.1	MPV17L2	AL590483.1	CLRN1	HLX-AS1	GALNT9	CARMIL3	RNFT2	KLF6	AP000943.2	PTCSC3	ATG16L2	AGAP6	CHST10	KIFC1	MYO15A	RFTN1	SUPV3L1	MED28	CEP83-DT	AL135925.1	AC027601.4	LINC01880	KCNE1	AP001372.1	TEX46	SENP8	AC093810.1	TSPEAR	AC106772.1	ZNF470	AC131025.1	APOH	SMIM11B	PLIN5	AL731563.3	PLEC	FOXO1	LINC00342	RAB40B	HIST1H1D	AC004263.1	C17ORF107	LINC02293	KCNIP1	AC007402.1	AL662791.1	SMU1	RXFP2	RBM38	PNRC2	LINC01471	SFR1	AL137847.2	AF111169.3	FGF13-AS1	NPIPA2	CRIP3	ANKRD65	USO1	ZNF165	ABCE1	NAT14	C5ORF17	IER5L	AC006538.2	LINC02015	GOLGA7B	PCDH9-AS3	AL627171.1	TXNRD2	DIMT1	AC068756.1	PGBD4	AC068831.7	LINC02325	OAZ3	NALCN-AS1	C16ORF89	LINC01482	OSGEPL1-AS1	OTULINL	FMR1	AL078587.1	CCDC68	NPEPPS	LINC01597	GNAL	ENTPD3-AS1	TTI2	LTBP1	CNOT11	BASP1	SLC25A39	PRRG3	SLA2	KLF7	ZNF492	AC009041.1	AP004609.3	RRAGD	TTBK1	LPA	CD200	AC009365.1	LINC02076	C2ORF49	UBA6	SEPHS1	MRAS	TRPC4AP	SPTLC1	AJ239322.2	AC005324.4	NME6	ING3	SLC26A3	AP001107.4	AL117332.1	CBX6	LINC00519	TMEM220-AS1	GOLGA8M	EFCAB13	SRC	LINC00957	IPPK	ANO2	AC008915.2	AP3S2	CAT	CYBC1	AC008691.1	GPR75-ASB3	AC092718.8	PLBD1-AS1	RPRD1A	PAX7	AC023790.2	RBM4B	AC073316.3	LINC00471	BTG3	OTOGL	ABHD14A	AC068196.1	HACD4	FREM2	MOV10L1	SLC7A1	CD68	SLC38A5	FRMD6-AS1	AL158071.3	C9ORF43	THAP4	ZNF76	MEX3C	ERBB4	LZTS3	AL391704.2	TGDS	KCTD20	AC010531.6	AARS2	AC011337.1	AP001005.3	FO393415.3	TMEM53	IREB2	RILPL2	LINC02479	OR2L13	CREG2	LINC02042	AC087632.1	AC244453.3	FAM98C	SHISA7	LCN12	PDE6A	TRA2B	ATAD2	LINC01695	AC002454.1	AC080013.5	AC087386.1	AC007881.3	AL596202.1	LINC00323	CSPG5	AC099795.1	BSPH1	DUS2	MMAA	CBX8	KLHL33	AC026790.1	CISD3	LINC02193	LINC01948	BCORL1	HORMAD1	CLP1	PAH	AC141257.2	PMF1-BGLAP	AC003986.3	AL035078.4	NOTCH4	CLDN15	ASTN2	ZMYND8	GRK5	CYP51A1	DUSP11	AC105053.1	CBLN1	LINC00939	DLG3	KLF17	YBX1	NSMF	LINC02242	UBIAD1	SHKBP1	TRMT11	RPP25	CLEC4C	CASC20	IKBIP	AL591848.4	HIST1H2BD	NYNRIN	SCN11A	LINC01241	AL662791.2	AC093155.3	AC025539.1	AC005165.1	AL109933.1	DCAF1	PBLD	UBE2S	SHROOM3	PER2	PGAM2	ZNF461	AL359851.1	WDR63	CCDC89	AC087894.2	MED30	AC068768.1	SPTLC2	INSM2	RCSD1	AC245884.1	AC131009.1	EBF1	LINC01227	RAB6A	FRMPD2	SETD1A	ATP2B2	MUC5B	MOCOS	TNR	URGCP-MRPS24	NOL3	ABHD6	LINC01816	MAVS	TMEM30B	LINC02331	AL158071.1	ELAVL2	WNT5A	SLC40A1	ELOVL1	GDPD5	AC090912.1	PSD	CASC10	Z97206.2	CNP	GAPLINC	MTG2	RPS6KA1	LINC02177	AL583804.1	PPP1R14B	TCTN2	TTF2	AC104151.1	RAP2C	SAMSN1	RNF20	TNKS1BP1	CA9	CCNJL	AC079148.1	BRMS1	REXO1	DCAF12L2	AL118558.3	INHBA	ATP6V1H	LINC02277	DLEC1	CARD14	AC025165.1	LINC01759	CCDC144NL	RABL6	EBPL	AC016395.1	LIAS	FNDC9	MICB	AC113346.2	GCAT	MESD	OGG1	NLRP2B	EXTL1	IGFBP4	FAM71F1	TCP11	BMP4	FAM201A	BVES	MTURN	USP21	CTDNEP1	PCDHB14	TXNDC11	CEBPB	NABP1	MCMBP	AC138123.1	ERICH6	BRPF3	GAB3	POC5	TARBP2	CCDC172	AC005972.4	AC016590.1	OR8A1	LRRN3	NUAK2	RHOQ	CINP	TSIX	AL159174.1	AC007750.1	AC005381.1	AC020659.2	LINC01386	SRRD	AC103719.1	INF2	CELF3	AC107464.1	LINC00632	TEX35	TAOK1	ZNF224	KIF26A	SLC44A5	VIRMA	DCLRE1B	SPIC	SLX4	AC131011.1	PITPNC1	ATIC	MTOR	OLFM4	SLC31A1	LINC02014	ZNF566	JAG1	LINC02050	EDC4	KLHDC10	SRRT	AL136309.2	AP003438.1	PPFIBP2	AC022398.1	ARL5A	ADGRA1-AS1	FMR1NB	FBXL22	COPB1	DAZL	PRSS27	AC139795.2	STEAP3-AS1	ZFP2	FAAP100	HSF1	TSNAXIP1	ZNF404	SNX15	AL138690.1	AC018554.1	TBC1D3	SUGP2	PPP4C	NDST1	AC026471.5	LINC01980	AL358335.2	KIF25	AC024060.1	WDR66	AC117395.1	AL391117.1	FGF13	AC090457.1	TRAFD1	LINC02012	AC005042.2	LINC01744	AC008264.2	ZNF583	CIDEB	AL359633.2	ERBB2	AC104653.1	AHSG	SCO1	MTO1	ZNF354B	MEI1	GSDME	TET3	HS6ST1	EXOC8	MRPS30	ALDH3A2	MBNL3	AC005144.1	AC019077.1	AC136604.3	AL354809.1	NPFFR1	HDGF	AP002026.1	GCC2-AS1	RASSF8-AS1	AC006064.1	EMX2OS	AC022126.1	THAP5	LRRTM1	AC120114.1	TTC31	AC012184.1	AC009630.1	AC087645.2	VPS26B	FMNL3	AL512791.1	PRDM14	EQTN	AC016152.1	FOXJ3	HPS5	TRIB3	ALKBH7	GTF2H2	LINC01508	AL355312.2	ATP6V0E1	UBQLN2	AL033530.1	DECR1	XPC	PSMG4	PACSIN2	TMCO4	RIOK3	TFG	PWP2	AC040977.2	DDR2	FLYWCH1	TNFRSF14	MAST4-AS1	LRRC29	TSHZ3	AC012645.1	C4ORF47	MALRD1	RHOD	SLC5A8	AC011773.4	DENND5A	SAT1	ODF1	HSPB8	AMY2B	BTN3A2	AL136985.1	GLUL	AC005534.1	SRR	CLDN3	AC112229.2	CD99	MAT2A	TPTE	N4BP2L1	RIBC1	AC002985.1	AL121852.1	KLHDC8B	AC073878.1	WDR61	CDC34	AL353611.1	SAMD1	NMRK2	TBXA2R	COX6A1	C13ORF42	EVC2	AL513165.2	LINC02035	AL358781.1	AP005264.4	AC010336.4	MGAM2	AL157373.2	ERO1A	CDON	IL21R-AS1	TSPAN12	WRAP53	METTL22	PCYOX1	FADS6	DSCAS	SERPING1	CAPZB	CABIN1	EFNB1	LNX2	PRKDC	MAP3K6	CA12	LINC02211	AL137220.1	AC002546.1	NXPE1	AL158801.2	AC022272.1	WNT5A-AS1	IL4I1	AC011472.4	TCEANC2	HINFP	AL138960.1	FAM90A26	SLC27A6	LINC00534	AC123912.4	USP33	H2AFY2	SPPL2B	AL031687.1	CCDC39-1	CCT6B	AL158196.1	NUP107	CAPN11	CENPU	AL158211.4	AC004865.2	AC009120.3	AL117350.1	MYH7B	ARMC12	AC109454.3	EGOT	AC098487.1	STAU2-AS1	USP42	CYP4F2	AL353708.2	TMEM266	AC097382.2	KRT18	NFKBIB	LINC00702	PABPC4	AL357054.4	NIPSNAP1	BNC1	RIT1	SERPINB1	ALDH1B1	TIPARP-AS1	AL160411.1	AL353052.1	COL28A1	AL162377.3	TTC4	KDM7A	MGST2	NR2C2	TMEM237	PDE1C	SACM1L	AL162412.1	FGF6	AL590705.1	EFHD1	AL136115.3	GSEC	ZNF691	SLCO2A1	ASB3	ACTR3B	MT-CO1	WLS	AL445623.2	AC110079.2	PLXNA1	AKAP11	AC090099.4	AC010542.4	LNPEP	AFMID	CIZ1																																																																																																																																																																																																																																																																																																																																																																																																																																																																																																																																																																																																																																																																																																																																																																																																																													
```
