## Supplementary material for "Integrated genomic meta-analysis identifies cell-type-specific signatures and targets in early Alzheimer’s disease": Neurons gene lists.txt (part 2 of 2)

```
HUMAN_NEURONS_TRANSCRIPTOMICS	MATHYS_2023_6	RANKED		BEX3	BEX1	NRG3	ATP5MC3	LAMTOR5	HINT1	NDUFA12	FAM155A	SAP18	FRMD4A	BEX2	MYT1L	GABARAPL2	UQCRH	SKP1	STMN1	RAB11A	BEX5	MBD5	LSAMP	MLLT3	NDUFA4	ATP5IF1	KCNJ3	KCNJ6	PHACTR1	ADGRB3	NRXN1	ANK3	NR3C2	COX7A2	BEX4	PDE4D	DSCAM	POMP	SOD1	MDH1	ATP5PF	H2AFZ	CCSER1	ERH	COX6C	ATP6AP2	CADM2	SEC62	KCNH7	POLR2K	RRAGA	ATP5MPL	CYCS	LRRC4C	VTI1A	DLG2	HIVEP3	SCG5	RAN	FTH1	VDAC1	TMA7	COX7C	NRXN3	VDAC3	RPS4X	COX4I1	DYNLL1	UBE2E2	GRIA4	NDUFA5	MAGI2	PLCB1	UQCRQ	MAPK10	MRPL51	SPCS1	EHBP1	ATP6V1F	UQCR10	SARAF	RPL15	ISCU	ARMCX3	MIRLET7BHG	CHCHD2	ZDHHC14	ANK2	ATP6V1G1	AC073050.1	NDUFS5	ARID1B	CTNND2	TPT1	PARK7	NDUFB10	HSBP1	SLC25A3	RIMS2	RPS14	HCN1	SNU13	FUT9	UQCRB	CNTN1	TMEM178B	DLGAP1	RPL8	PTPRD	LSM3	SRP14	DENND5B	APOO	FAM117B	SAMD12	RPL23A	GABRB1	RPLP2	MRPS21	MBNL1	AKAP6	TANC2	RPL7	SUB1	FGF14	EID1	FGF12	RPL36AL	AC073167.1	SYNE1	AC090579.1	COPS9	EDF1	CUTA	TRERF1	TMEM161B-AS1	AURKAIP1	NDUFA1	AC025043.1	MAGI1	DRAP1	SELENOW	APBA1	SUPT3H	DOCK3	PGAM1	RPL23	PRKAR1A	AC008731.1	MIPOL1	ATP5F1A	DSCAML1	MOAP1	CELF2	GHITM	AC005726.1	CNTNAP2	TCEAL8	TMEM117	ADGRL3	CACNG2	NDUFS3	CHGB	MAGEF1	TRAF3IP2-AS1	ASTN1	RPL11	RPS25	IL1RAPL1	RPS7	AC092691.1	FAM172A	VTI1B	DST	NCBP2-AS2	PSMA7	SSU72	CSMD3	NACA	RPS9	ANKH	PSMC5	FAU	GUK1	R3HDM1	PFDN2	RPS27A	COX5A	CFL1	MYL12B	ZNF385B	SHANK2	NPM1	MIR99AHG	KAZN	EIF1B	ARL6IP5	SUMO1	TMSB4X	RPL27A	RPL41	ERBB4	RPS13	RPS6	NAP1L5	AUTS2	RPL30	ATP5MC1	NDUFA2	GALNT18	AFF3	OST4	DDT	SELENOK	RPS27	TENM4	MRPS26	TRAPPC4	NDUFB5	GALNT13	RPS15	JMJD1C	PPIA	MLLT11	AMMECR1	LDHA	COX7B	RAB5IF	FAM214A	FBXL17	ATXN7L1	SLC35F4	NLGN1	SLC25A5	RPL13A	ELOC	ENO2	PPFIA2	OPCML	RNLS	PFDN5	AP000311.1	TMEM208	NDUFB9	NARS	CLTA	ZC4H2	AP002370.2	TCEAL7	REX1BD	TXN	ATP5MD	ZNF428	MDH2	DUBR	IGF1R	PRDX5	GPX4	RPL35A	PTPN4	COX6B1	BTF3	SH3RF3	C19ORF53	NDUFB4	SLC25A4	TUBB2A	PDE5A	OCIAD1	PITHD1	GUCY1A2	JAKMIP2	TBC1D5	SNTG1	PCDH9-AS1	NHS	KCNQ5	TRMT112	RPL32	FER	GPHN	ITM2B	ATP6V0E2	AP003086.2	COX5B	AC069228.1	RFX3	PPA1	CD63	NDUFB3	LARGE1	AP005059.1	RPL5	UQCRHL	TMEM160	DOCK9	NDUFC1	KANSL1L	MRPL27	TMEM232	PSMB6	RORA	BICD1	TRIR	STIM1	PDZRN3	ZCCHC7	RPL38	FIS1	RNF180	NDUFA8	PCDH9-AS2	COA3	H3F3B	LSM1	RPL10A	RPL14	UBE3D	HMGB1	GABARAPL1	ATP5F1B	ATP6V1D	RALGPS1	LDHB	GTDC1	CALM3	PRDX1	DCTN6	AL139095.4	KSR2	RTN4	PSAP	SSH2	TCEAL2	LRRC7	CKB	PKM	TSR2	CYC1	CSMD1	RPS18	TOMM22	FAM173A	AC018682.1	SPECC1	UBR5	C1ORF216	AP2S1	ATRNL1	NOP10	ACTG1	DOK6	RPL27	UNC5C	TOMM7	FOXP1	YWHAQ	NDUFA6	EMC6	AP002336.2	RPL19	ZHX3	RPLP1	AJAP1	AL139260.1	UQCRFS1	GRM5	HNRNPA0	ATP5F1E	RANBP1	ANKS1B	CISD1	TAB2	SPIDR	CLASP1	PINK1	PRKD1	ERP29	FRY	C15ORF41	SNRNP25	EIF4A2	ETFB	AC002429.2	TXNRD1	ATP6V1B2	MZT2B	PEBP1	EMC7	HECW1	STXBP5	CCDC3	SELENOM	NBEA	ATP5PB	CCDC180	KCND2	STOX2	VDAC2	AC015923.1	MYL6	AL133480.1	RPL29	AC092839.1	ZNF536	AC015853.3	NCOA1	PLEKHA5	TUBA4A	ZFAND3	RIMS1	COPS7A	MRPS7	GPR135	SNRPD1	PSMC1	RPL13	XKR6	EEF1B2	KSR1	FKBP2	SNRPD2	SCRG1	PRKAG2-AS1	GTF3C6	PSMD8	CSTB	PKP4	CWC15	AC004039.1	LINGO2	DNPH1	RABAC1	SNRPB2	TMEM132B	SPATA6L	SLCO3A1	ABCB9	UMAD1	FARS2	RPS11	RPL3	RSL24D1	CIRBP	RAB28	POT1-AS1	UBE2V2	CACNA1C	RPL34	RPS20	PACS1	AC011092.2	RPSA	PTPRN2	AC093879.1	MCF2L	RPL7A	STMN2	ATXN1	AGBL4	SSR2	NDN	RPS24	SYT14	BRK1	SMDT1	POP7	NDUFB7	SLIT2	LINC01004	TCF4	BTBD9	ELP4	RPL36	RPL6	RPAIN	AKT3	CHGA	EFNA5	IRAK1BP1	ERLEC1	CHSY3	KLHDC9	FAM19A2	HECW2	ILF2	RETREG2	ANKRD16	DAB1	RPL31	CNTN5	ATP8A2	MYO16	MACF1	SLC16A7	FAM168A	AC016831.7	NDFIP1	NAV3	TUBB4B	LAMTOR2	PAK5	RPL37A	NECAP1	PTPRG	RPS6KA2	ANAPC10	MRFAP1	ME3	USP39	MAPK8	ZNF804A	MAGEE1	PCLO	AC008892.1	EIF3I	AC009093.2	FAM32A	NSG1	NXPH1	C1ORF21	SEPT7	HIVEP2	SYT16	NRG2	GOT1	AL118516.1	RGS4	MECOM	MRPL55	AC104365.1	PRICKLE2	NOS1AP	AL139353.1	SYNC	ARL15	CNKSR2	C19ORF70	EPHA7	RPL26L1	BAG1	BAZ2B	AC104827.1	ELOF1	DDA1	KRAS	CCDC184	PPM1L	RNF7	ATP5PD	NDUFB2	LINC02456	PCDH9	CDH20	TIMM17A	KCTD1	AC026202.2	SULT4A1	PALLD	TUFM	KAT6B	JAZF1	PNMA6A	CERS6	OLFM3	RASAL2	CASK	BCL2L14	AGAP3	ZNF451-AS1	FNDC4	BOLA3	RPS6KC1	RBX1	AC112196.1	EIF1	AL138828.1	ANGPT1	MICAL3	ADARB2	AC079226.2	S100A6	ERC1	SPDYE5	RBM41	TRPC4	SLC22A17	ELMO1-AS1	SNRPA1	BMT2	RFX7	MXD4	LCORL	PRKCA-AS1	GPAA1	SKI	NCOA2	AC011369.1	LINC00882	ZNF827	MRPL15	ATP5MG	AC015849.3	APMAP	AL133227.1	AP2M1	CDC42	KCNQ3	RPL35	DNM3	AC068051.1	AL138686.1	DZIP1	PLEKHJ1	AC139720.1	HNRNPA1	TMEFF2	AL035071.2	RPS12	RPL24	AC079447.1	CCT7	ABHD15-AS1	MRPS30-DT	DDIT3	GABRB3	SNRPE	MPC2	SSB	TNRC6C	ZNF213	SOS1	IQCJ-SCHIP1	DNAJB9	ZNF516	SLC2A13	DYNLRB1	AC019130.1	RAB1A	FIBP	PRR16	CORO1A	AC243964.2	FAM96B	RPTOR	AC022872.1	TMEM147	SORBS2	MTUS2	PHB	SPDYE3	PELI2	SHPRH	NLGN4X	RAPGEF2	PPP1R9A	AL138733.1	TMEM9B	ZEB1	RGS7	EXOC6B	NOL4	PTMA	PIBF1	AP001831.1	KCNMB2-AS1	KLHL22	ZNF782	CNTN4	ANAPC11	SEC61B	SLC25A12	RAB3A	DDB1	INPP5A	POU2F1	AC104126.1	AL512422.1	UFC1	MRPL36	TRMT10C	TMEM14A	TNRC6A	SEC11C	STRAP	DLGAP2	RABGAP1L	COBL	SERINC3	SPCS2	UQCC3	MRPL34	ALG13-AS1	AP001825.1	FRMPD4	TSHZ1	TMEM30A	PDHB	MAGED2	PPP3CA	STXBP5L	IL18	DSTN	SYF2	TUSC2	LRFN5	CCDC85B	KIAA1324L	FAM196B	ATP6V1E1	BMPR1A	PGRMC1	AL513164.1	ATOX1	ANKUB1	TMSB10	NAT8L	UBXN1	MAP1LC3A	MED13L	RPS19	TOMM20	CNTNAP5	MAGEH1	AC107068.2	PFDN6	SCG2	TCF20	LBH	CLVS1	RPS3A	NHP2	PCDH7	ARPC5L	NDRG4	POLR3K	MAP7	FEZ1	NDUFAB1	STOML2	UGP2	NEGR1	RPS16	VPS13B	KALRN	EVL	RPS5	CADPS	AL157938.3	HSPA8	EXOC4	B4GAT1	THRB	NCAM1	LRRTM4	SRSF3	SLC35F1	CFAP36	SMIM29	PSMC4	ZBTB1	OCIAD2	SRP9	MACROD2	AL022238.2	ITM2C	RERG	CDR2	TOX	ELOB	KLHL29	HSPA5	TCEAL5	SLC44A5	RPS23	JAKMIP2-AS1	IPO9-AS1	UBL5	PCSK2	TMEM11	SYN3	PSMC3	RPS8	PRELID1	MARCH11	MIR4500HG	TAGLN3	BAIAP2L1	NEXMIF	RPS19BP1	ARF4	ATP1B1	SYT13	MRPL32	NEDD4L	GSS	NFATC3	CNTNAP4	AC136604.2	MAX	KLC1	PJA2	PEX11B	AC090517.4	AC016723.1	AC010099.4	TET2	TTC28	MRPL17	NDUFB11	STUB1	NEK11	GALNTL6	DCTN3	TTC3-AS1	PFDN1	KCNN3	C6ORF226	RARB	AC012404.1	ISPD	CNNM2	AC008056.1	MARCH1	SCG3	CCDC171	SSR4	CTSL	ENO1	MB21D2	GRIA2	FAM120B	GAD1	CCDC148	EPHA6	SCAPER	LSM10	NLRP1	RUNX2	VPS35	MEA1	HMGCLL1	MKRN1	YWHAH	SLC45A4	LINC00461	RBMS1	NEBL	LRFN2	P2RY14	AMPH	NR2F1-AS1	AC021678.2	ANGPTL1	AP001011.1	BLOC1S2	MAP2	DCLK2	AC009690.3	LINC00158	HSP90AA1	CHCHD1	RPL10	KIF1BP	AP002954.1	RPL21	KIZ-AS1	DLGAP3	TMEM59	C9ORF16	PCMT1	FILIP1L	PAG1	NAA20	KCTD16	RGL1	APLP2	AC011933.4	RPL28	PIN1	UBOX5-AS1	JDP2	ABCD2	MRPS23	RACK1	SLC16A1-AS1	AC091885.2	JTB	CMAS	PFDN4	ERCC6L2	ARF1	HTATSF1	NACA2	NDUFAF3	BANF1	DYNLL2	PLEKHA7	ABLIM3	ATP1B3	TMED9	ACTR3C	PDCD5	FAT4	ACBD6	IDH3B	FTL	NENF	REEP5	EPHB2	BCAS2	FABP5	MBTD1	SLC25A42	FAM241B	CADM1	MMP16	ESRRG	PBX1	CCNH	ANAPC15	COX7A2L	BBS9	GADD45GIP1	DAD1	KIAA1958	AL359706.1	LINC00903	VPS28	NAXE	TIMM10	MSI2	GRIP1	AFF2	DYM	NFASC	SRRM3	GGNBP2	AGBL5	CCDC85A	PYURF	CDKN2D	HIBCH	KCNMA1-AS1	AC005697.2	SBF2	ASPHD1	EPC2	PKN2	DTD1	AC013472.2	SPTBN4	RGS6	SLC25A6	LYSMD2	IFT140	AC104316.1	CRTC1	VWA8	AP1S1	NCOR2	PDCD4	COA4	AC023590.1	DYNLT3	HDX	TUBA1A	IFI27L2	CRLF1	CUEDC2	AC017002.5	BPTF	TRPC5	PRKCE	MPG	ZNF407	C4ORF3	KCNAB1	LRPAP1	ZSWIM6	LONRF3	CACNA1B	AL157938.2	SND1	SF3B5	PLPPR1	HCG17	EXOC2	ABRACL	PPT1	AL596218.1	C12ORF57	BASP1-AS1	TPI1	KDM4B	FLNB	OOEP	ZMYND11	FLRT2	MRPL43	POLE3	PKNOX2	AC009126.1	ZNF532	AC020661.3	RWDD1	TUBB2B	LY6H	AKT2	TMEM126B	OTUB1	TBC1D8	FAF1	ACP2	MRPL46	MICU1	AC022146.2	SNHG8	ATP6AP1	ARHGAP28	TSPAN7	RPL18	AL020995.1	TRIM14	NT5C3B	CHMP5	ELAVL3	CDC42BPA	KIF16B	LINC00486	GALNT7	VGF	DYNC2H1	STAMBPL1	ZCRB1	TOM1L2	EEF1A1	DPF3	PSMB2	MRPS34	PHPT1	PGK1	RPS27L	AC010260.1	EPHA5	NFKB1	ARL6IP4	SMARCA2	RNF169	PRAF2	CRLF3	SLC2A9	RYR1	CFAP20	PSMD3	CAMLG	SETD2	UQCRC1	ADAM22	FTO	NDUFS6	HINT2	AAMP	NRIP1	KDM6A	GRIA1	CCDC138	KCNC2	CYSTM1	DNMT3A	AP000892.1	UROD	C12ORF10	AC097376.2	GLCCI1	GNAQ	ACTN4	CHCHD10	AC009554.1	DGKB	AL365356.1	TMEM126A	FBRSL1	COPS4	FAM69A	PTGES2	GPR22	LINC00513	ANO6	CRH	NCAM2	ATXN7L3B	CEP126	LHFPL4	TKT	SCOC	LARP6	UBC	EGFR	CASTOR3	GPRASP2	UNC5B	CHRM3	AGO3	CCT2	RERE	PSMB3	EVI5	AC005726.5	SPATA5	BRIX1	MED10	IMP3	AC092422.1	MAK	MRPL40	CRHBP	AP003108.2	RHBDL2	RPS2	CDH10	RPS3	CFAP70	TRAPPC1	CDH18	PEX5L	CCDC115	SH3GL2	MIB1	RBFOX3	RNF217	PRPS1	RNF130	EMC3	FYN	GRIK2	LRRTM3	KMT2A	TCEA2	BABAM2	MYO7A	GNG3	FMN2	RPL4	GABRG3	NME5	CACNA1D	CSRNP3	SMIM18	SLC22A23	FAM171A1	MDGA2	MIR29B2CHG	PHAX	ZNF90	GARNL3	EIF4H	RGS7BP	LAGE3	ANAPC13	SIDT1-AS1	POLR2L	ZFAS1	PDAP1	KCNB2	RPA3	SNCG	UBB	AC009414.2	ZC3H15	LMTK3	XRCC6	DLGAP1-AS3	RTL8C	RNF181	SAT2	PCDH8	SMIM37	TMEM108	MTCH1	ATP9B	LINC01567	AP001267.3	PPFIA4	CNTN3	SSNA1	CCNT2-AS1	LRP1B	ENY2	C3ORF49	KDM2B	NME9	ANO10	SCNM1	COPS6	ADCY9	DHPS	METTL25	ARCN1	DHRSX	HDAC8	SLC26A5	AGAP1	FAAH2	ZFYVE28	NKAIN2	SLC8A1	CNDP2	IKZF4	SPRY4-AS1	NFIB	ZNF618	AC092040.1	MRPL50	LY6E-DT	CAPZA2	AC016866.2	TIMM8A	PPFIA2-AS1	MKL2	AP4B1-AS1	FGF9	CNOT2	MRPL20	RAC1	CCK	AC091167.6	RBM8A	DGKI	LINC00630	AL357793.1	TCP1	RELL2	UBE2N	UNC13C	HCFC1R1	SETBP1	INPP4A	TFDP2	CREB3	ARPC3	GAPDH	ACYP1	WNK2	SIAH3	GRK3	PPP2R2C	NME7	GTF2IRD1	KIAA1211	ATF4	DNAJC19	VPS50	AC073529.1	GALNT1	TTC27	AC058822.1	MRPL57	SEC61G	SLC35B1	AC009690.2	LAPTM4A	RPS28	GMDS	FUT8	QKI	RBFOX1	DNAJC8	RCN2	CCT8	TRAPPC12	RBMX	AC010976.1	BHLHB9	AL513188.1	AL049869.3	ACTR2	MID1	SNAP25-AS1	KCTD8	BAX	ACP1	GRID1	PDE6B	ABL1	APC	SGIP1	AC010127.1	AC005920.2	PSMA4	PFKM	PRKCA	NAV1	MRPL22	COL4A2	SERF2	CRADD	RFX4	LGALS1	JAKMIP3	PSMD2	RBMS3	AC020611.2	AC005921.2	RBM26	RNF216	CRTAC1	PAF1	NIPBL	CENPX	TAC1	EXT2	TMEM258	TMEM131	MGAT4C	B4GALT7	ISCA1	PRPF40B	CFL2	VSNL1	GHR	ZNF302	AC001226.2	COPRS	ACACA	SLC38A6	MANBAL	RHEB	PPIB	YWHAG	RORA-AS1	SLC35F3	SYT1	MMADHC	DLGAP1-AS5	CTDSP2	ADRM1	SDK2	KCNN2	DYRK1A	ZNF91	NGF	ATP5ME	SUPT4H1	POLR2I	TMEM135	MYOT	AC005225.2	OSBPL10-AS1	VGLL4	AL512330.1	STMN3	AC008115.2	PPP1R13B	CPEB3	TIMM13	PHF11	COPE	CCDC144NL-AS1	VBP1	EPB41L1	TMEM134	SDHAF1	SEM1	AC018462.1	ARHGAP44	CTDSPL	CTNNA2	AC027698.1	SERINC1	CCDC107	MRPL16	L3MBTL4	SH3PXD2A-AS1	AC139887.2	C16ORF91	ERCC6	TMEM59L	DENND1A	CYB5R4	ARHGAP26-AS1	AL365273.2	HMGA1	NFIC	TRPC5OS	ZCCHC14	BAIAP2	SEMA4B	LINC00476	CACNB4	CCDC30	SH3BGRL3	SH3KBP1	FAT3	MRPL35	FMN1	TMEM260	NT5C2	PSMC2	UBE2O	CHMP4B	TMEM60	WWP1	LSM7	RAC3	ZNF638	PKNOX1	CSMD2	SRI	LAMTOR1	PSMD12	MAF	PLEKHB2	SOD2-1	RPS21	HS6ST3	TUSC3	AC006160.1	ISCA2	LIMCH1	ASH1L	NFAT5	TSTA3	GSTP1	ARHGAP32	ZMAT2	TBCC	PRICKLE1	PER3	KIAA0825	DLL3	CLPX	PWP1	KCNK10	CTIF	SGCD	CACNB2	ZSWIM5	KCNIP4	MIR137HG	CHRM3-AS2	DUOX1	SMCR5	CORO2B	RAB11FIP1	PCF11-AS1	PACS2	TSPAN5	KIAA0556	AL139022.1	LINC01322	KIF26B-AS1	KANTR	FUNDC2	GIGYF1	ANKIB1	RPS15A	SEZ6L	TMTC4	HDHD2	DDX1	NCDN	KHDRBS3	PGM2L1	ARHGAP21	SCN1A	CCT6A	POLR2B	APRT	SMAD1	KRT10	AL031280.1	AP000487.1	COPS3	AL078581.3	TFPT	AC015813.2	NDUFAF6	VXN	ITGAL	YWHAB	AHCYL2	AC131571.1	RYR2	PPP1R26-AS1	SH2B3	TBCK	SF3B6	EMC4	OAZ2	PTPRM	HAX1	NUBP2	AL139294.1	PTCHD4	FANK1	AC107021.1	MARK4	TIMM17B	CCDC65	KIF3A	JPH3	CXXC4	SLC24A5	MBNL2	PDZD9	RSRC2	DMD	AP001783.1	ADCY5	ARL1	ARHGEF12	COMMD10	GABBR2	ATP6V1A	ATF7IP2	AC124854.1	ZFHX4	MSRA	MGA	CCDC25	TMOD1	NEFL	TBC1D2B	AC068888.1	SPDYE1	BRINP1	RNF5	AC117834.1	LSM5	AC027018.1	PNMA3	FBXW8	AIG1	C8ORF59	C6ORF48	ZMYND8	AP001439.1	TCEAL6	NCOA5	SPDYE16	LSM4	FGF12-AS1	IGFBP6	AL109936.6	MRPS28	PFN1	NDUFV1	DAZAP2	THYN1	ZNF565	ANGPT2	RHOT2	RALGPS2	AC087190.1	MIR181A1HG	UBA52	ROBO1	PCNX2	PTP4A3	SRP68	TNRC18	NUCKS1	CDH2	ROMO1	PDE4DIP	TTC17	CDKL1	TENM2	AC016642.1	ARFIP1	COPS8	MAPRE2	LCOR	FGF1	ATP1A1	EIF4A1	EFEMP1	URM1	LINC01250	MYH10	HNRNPK	TIAM2	EIF3L	AC092666.1	HTR1E	WDR70	AC006581.2	EIF5	PLEKHA6	MRPL14	RAB3B	GSE1	GOT2	CDKN2AIPNL	PSMD7	PTK2	NAV2-AS3	RPL22L1	AL035427.1	CNOT7	GABRB2	MAT2B	SLIRP	KIF9	LINC00862	ACSL4	C9ORF147	SCFD2	DBI	AL049569.1	PTPN13	PIH1D1	DDRGK1	MCRIP2	GYG1	TRIO	KIF21B	ST8SIA5	SIPA1L1	HIPK4	NRSN2-AS1	SLC24A4	CDK5RAP2	CCNQ	FAM222B	SLC24A2	AC092910.3	ARHGEF11	XBP1	SNAPC5	FAM208B	SRSF9	RHOXF1-AS1	RABGGTB	C12ORF76	C2CD5	PRDX3	SMARCD3	PDZK1	MID2	TBC1D22A	DLGAP4-AS1	RPL12	POLR2E	PRR12	SNAP91	AL162231.1	DLC1	AP001347.1	NSMCE2	NCBP2	PNMA8A	P3H2	AC116366.3	TATDN1	LINC00473	AC244517.11	ZBTB7A	KPNA2	TMEM219	UBXN8	TOX4	AF241726.2	ATP5F1D	TBC1D4	EFCAB2	TIMM8B	SHISA5	PARD6G-AS1	EXOSC4	AC091948.1	TRPM2	RPLP0	AC005064.1	PRPF19	PSMB7	GK-AS1	SMARCA4	PPFIBP1	NDUFAF2	DLGAP1-AS4	NAV2	TOMM40	AL078639.1	YIF1A	PUF60	MRPS10	PWRN4	CALM1	PDZD11	SLU7	R3HDM2	NEU1	MCF2L2	MEAF6	LRRC37B	CD2BP2	CNNM1	AL096855.1	UNC5D	TOX2	RALGAPA2	PPP2R2B	SRSF2	KHDRBS2	LDLRAD4	UROS	DIP2B	ELFN2	P4HTM	RAB5A	SCN2A	ZNF667-AS1	GAS6-AS1	CHST11	PLCB4	EBLN3P	P4HA2	AC103974.1	AC008056.2	ARHGAP9	TTC9B	UBN2	SPTB	CRNDE	SLC20A2	SRSF7	EPHA3	PPM1H	EFNA3	SLC2A12	STXBP4	RXRA	ZNF337	NYAP2	AC055733.2	ENOPH1	CALR	ASTN2	TERF2IP	DCTN2	ERMP1	KDM5A	ROCK1	KIAA0895	RDH14	RPF1	ZNF780B	SAMD4B	PRKACB	TRA2A	SENP1	MEF2C-AS1	TMEM132C	SYN2	AL049870.3	MYRIP	TMEM183A	CNTRL	AC087623.2	RUSC2	FAM66C	AC022558.2	WBP11	AFF1	PAIP2	RNF141	SLC32A1	CACNA1E	COX7A1	MBOAT2	PSMB4	SLC4A10	AC099753.1	RBM14-RBM4	ENOX1	SNRPG	STAG3	DYNLT1	MRPL9	JAM3	AL138787.2	ATP6V0B	SCAND1	DENND6A-AS1	ZNF131	ZNF519	SLC10A7	MTSS1	INTS7	TRAPPC3	ABCF3	KIAA1551	DHRS7	C1QBP	AC124319.2	AC007389.3	AL031963.1	KIAA1549	SSBP2	ECH1	CUTC	ATP2A2	JAGN1	AP001341.1	C15ORF61	AC007563.2	SSSCA1	Z99127.1	AC100763.1	ZNF148	AP005329.2	COMMD1	DCTPP1	BIN3	AL669831.5	MKLN1	ZNF385D-AS2	MAD1L1	CDS1	SCIMP	AC133565.1	WDR59	ARMH4	DUSP8	ACVR2A	NDUFC2-KCTD14	SPTBN1	ZER1	AC044781.1	ST7-AS2	SNAPIN	AC108449.1	AL390774.2	PHF21A	CA3	AC027130.1	ZNF385D	LGI1	EIF5B	LRCH2	MFSD3	AP006295.1	KDM4C	PRKG1	TRAPPC2L	GSTO1	TANK	KY	ZNF593	AC011944.1	NFIX	EIF4G2	TUBB6	TXNL1	SESN1	ADD3	KCTD3	PPP1R12B	AL354794.1	SYBU	USP11	SARS	AC022639.1	ZFAND5	ZNF438	ANKRD11	PPM1F	BCAS3	TNRC6B	HCCS	YWHAE	MAP2K5	ACSM3	HERC4	APEH	FAM222A-AS1	MTCP1	GNL3	NCK2	ATP5F1C	HMOX2	AL133297.2	TMED10	SSH1	TAC4	COCH	AC016716.2	HS2ST1	ACTR10	COL4A1	PARD6A	PDIA3	TALDO1	MORF4L1	AB015752.1	TJP1	ZNHIT3	AC105285.1	AL136454.1	DCHS2	LARP7	SHC4	GULP1	AC092574.2	SMIM27	NAP1L2	AC009097.1	CAMK2D	PTRHD1	FARSA	RANBP6	CRELD2	TUBA1B	CAMK1D	LINC00632	SCMH1	GOLT1B	APEX1	SH3GL1	ASNA1	KBTBD12	RFK	ZNF586	CNTLN	ZNF540	COLGALT2	AC026704.1	ETV5	MACROD1	CXORF40B	ASIC2	LDOC1	AC025165.2	CAMK4	AC110597.3	MKL1	USP47	AC008067.1	AC012409.2	CHAC2	QTRT1	NTRK2	AC040934.1	ZDHHC4	HMGB3	PTPRO	ZNF117	VPS25	ZPBP	IQCA1	C3ORF70	ERC2	CPHXL	PPP5D1	DIS3L2	PLCXD3	PLXNA2	ARHGAP39	MTUS1	ATP6V1C1	PACRG	AC010320.2	RAP1GDS1	MOB4	MCTP1	ATRAID	AL139021.1	IL1RAP	KAT6A	CEP162	RMDN2	CCDC88A	TSEN2	HLCS	DNAAF5	PDSS2	HRASLS	GOLGA3	ZBTB8OS	RAVER2	POLR2J	AC244021.1	GLIS1	EPB41L4A-AS1	TMEM161B	CADM2-AS1	GRIN2B	PPP1CB	SLC39A7	DOCK6	WSCD2	EPG5	AC015971.1	TSPAN14	AC104009.1	PAFAH1B2	SHC3	AP3B1	MED29	NAA16	APOBEC4	DIXDC1	DOLK	PLPBP	IRF2	AL117209.1	PTGR1	ZNF236	SLC16A10	SRGAP3	SOBP	DCAF5	GRID2	JPT1	AP005433.1	KDM2A	CDKAL1	ZNF133	PHLDA1	MAP1LC3B	AC023906.4	AC078778.1	LY6E	EDIL3	SLC41A2	N4BP2	AC069437.1	C16ORF86	DPY30	XRCC1	SERP2	BTG3	AC068533.3	AC079296.1	ST8SIA1	VIP	AL023581.1	BCLAF3	RYK	CDC37	TMCC1	ACACB	SMYD3	FBXL15	FNTA	DPYSL5	AC006004.1	AC211486.5	AL136164.2	C3ORF67-AS1	AC012370.2	MAPK14	ANKRD36C	AL355001.1	MAP4K3	STK38	OTUD6B-AS1	CDIPT	MESP1	ABHD11	CEP70	SDCCAG8	INAFM1	SELENOO	NRCAM	STK16	OS9	FBXO2	SPOCK3	AP002759.1	TAF7	AC131934.1	RAPGEF4	BANP	DEGS1	SCN3A	SORBS1	KMT2C	SACS	MCU	DHRS7B	CARS2	SNRPB	AL157912.1	OSBPL9	AC020661.2	LIN7B	BTG1	CAP1	MCFD2	SURF2	AC005609.5	TMEM14C	SEMA4A	AC103726.2	HSD17B10	CCDC12	AC011405.1	C19ORF24	CETN2	ZBTB20	YIPF3	DENND1B	SEMA6D	RTF1	METTL26	CWC27	SNHG19	ZNF436-AS1	AUH	AC020917.2	AC138904.3	AC007493.1	RALYL	ABLIM1	COMMD8	KIF13A	FSTL5	LINC02231	TMEM248	SFXN5	AC093019.2	LRRC3B	RNMT	SF1	AL158801.3	FBXO42	MRPL47	NCALD	FAM131C	AC069287.3	FBN1	RER1	MEF2A	AC011468.3	NAT16	FIG4	MED27	EEPD1	APH1A	LINC01284	AP001266.2	CSNK1G3	HYDIN	DRC3	AC025178.1	KCND3	FLOT2	ZNHIT1	ARHGAP18	ARHGAP26	PDCD1LG2	ADGRL1	AC087521.2	LRRC73	QDPR	COG5	MTCL1	SYNDIG1	IL7	AC007014.1	B3GALNT1	CLASRP	SURF1	ASAH1	TCEAL3	ZNF546	UTP23	VPS13A	KRTAP5-AS1	B3GAT3	BOLA1	MZT1	TBCB	AL353693.1	RPS17	HERPUD1	MDC1-AS1	NPAS2	FAM13A	ITPK1	DIP2C	FSCN1	ABCC1	CLTB	SALL2	AC107204.1	DNAJC27-AS1	NPIPB5	BLOC1S4	KLHL32	ADK	CITED2	MOSPD1	ATM	IMPDH2	ATF6	STT3A-AS1	AL590434.1	THSD7A	CCDC92	CLTC	POLN	KIF4B	NDST4	AP001978.1	AP003071.2	PCCA	AC010735.2	ME1	SIL1	TMEM132D	PARP11	RARRES1	CNPY3	TSN	PDHA1	GALK1	MAN1A2	SST	AC022679.2	AL356124.1	C1QTNF3-AMACR	DCAF10	CHN1	EXT1	FIGN	DPM2	VWC2L	AC119868.2	C8ORF88	CDK20	GLRA2	ASCC3	PPCDC	GNA12	ABCD4	ZNF471	FAM186A	CFTR	BORCS7-ASMT	ADAMTS9-AS2	MPDZ	TCIM	AC097662.1	ZNF33B	SNX31	AC006059.1	LGI2	RAB14	C1ORF43	CFAP74	IDH3G	CEP170	SBDS	YPEL5	CEP350	CR382287.2	FAM19A5	AL117381.1	PSMA3	AC008871.1	HM13	THADA	AMD1	ETV4	AC087500.1	CPTP	DIRC3	KCNQ2	ARPC2	EHMT1	AP001021.2	TCP11L2	DCP1B	G3BP2	AHR	NUP210	LINC01844	ICA1L	RBMS3-AS3	RUNDC3B	TMEM182	RARA-AS1	CYTH1	AC022973.2	XKR7	AC068631.2	RARS2	CEP85L	CHIC2	ZNF345	MARCH3	MPDU1	PHACTR3	SYNGAP1-AS1	PDE2A	AL590302.2	STARD10	ASTN2-AS1	SGPP2	ARHGAP5	DCX	FUNDC1	FAM50B	NUDC	KIAA1217	AL031731.1	DCAF6	AL160290.2	AP003025.1	PNMA1	LMAN2	N4BP1	EIF4A3	OXLD1	TULP4	ADGRA3	MRPS36	ZNF507	RAD21	SNAI3	STMN4	PITPNM2	ROCK2	TP53TG5	HDDC3	TUBG1	ERGIC2	AC104806.2	ARHGEF7	SPANXA2-OT1	ABCC5	CASC4	AC007533.1	AC013640.1	NDUFB1	XPO7	OAT	PELI3	OSBPL10	EEF2	CEP95	SMIM19	CYP7B1	APPL2	AC133919.2	CLEC11A	EYA3	DHX29	HDDC2	FRG1	SHISA9	OSBP2	SORCS1	GGA2	FAM3C	AC026979.2	OSBPL8	AL031846.2	RAI1	TRIM23	TSEN34	FHIT	PRDM11	PNMA8C	AC025031.1	AC107081.2	MIR9-3HG	AL358937.1	NDUFAF4	ASB1	CBLN4	CUBN	AC024619.3	WNK1	RSPO2	DUSP12	ZSCAN30	IMMT	POP4	BCKDHB	KCNK12	EID2B	JAKMIP1	HDAC9	CREBL2	MRPL2	MRPL54	COX10	SPRYD3	TMEM18	AC090618.1	ST3GAL3	SH3BGRL2	SUSD4	AC024230.1	CDK14	AC092140.1	CPB2-AS1	CAST	P4HA3	CAMK1G	CCNI	ECE1	TCF7	CDC73	PRH1	GRSF1	ST6GALNAC3	FO393401.1	STAG1	SCARB1	SFSWAP	ZFPM2	MSRB2	AC119396.1	CCDC88C	AC090772.1	OTUD7A	COP1	SFMBT2	LATS1	LRRC47	STOML1	EP400	CYTH3	DGUOK-AS1	RNF125	BX547991.1	ITPR1	BCAP31	NUP93	STX18	PLCL2	TSFM	CXORF56	TAF13	JPH4	B3GAT1	CYP2U1	SSR3	ITGB5-AS1	CASC2	KLHL24	LRRC28	AC091887.1	RAMP2	CYB5R3	UPF3B	CMTM7	HTRA2	AL359504.2	KCNJ4	ANKS6	MKNK2	IDH3A	SGCZ	AIMP1	EIF4G3	SIMC1	PPP1R12A	DPP9	AP003025.2	SHANK3	DPM3	PSMB5	CYP1B1-AS1	SMKR1	FAM117A	CPEB4	LINC01563	EIF1AX	TENT4A	ANKRD17	C12ORF49	MOSMO	DDOST	TINCR	ELP5	NDUFAF8	TTN-AS1	KBTBD7	GPR82	PHB2	MAPKAPK5-AS1	TMC3-AS1	SAC3D1	SNAP25	SGMS1	CSGALNACT1	NFATC2	AC011479.1	SPIN2B	LAMTOR4	DNAJA3	TNIK	HAT1	FAM174A	PIK3CA	PRKD3	AC084361.1	DOPEY1	CSTF2T	HHIP-AS1	NAP1L3	HS3ST5	NARS2	ACOT6	CNTD2	EFL1	CAND1	DEK	DHDDS	GALK2	AP1B1	IMPAD1	MORF4L2	TVP23A	AC005899.8	AC087564.1	AC007495.2	IFT22	TRPS1	GABARAP	CTSB	AC092338.2	ZNF706	FGF17	SPSB3	AC025580.2	AL359317.2	TSC22D3	STK25	AC092343.1	SPAG7	AC012184.2	NORAD	MTHFD2L	AL359649.1	AC098864.1	AGPAT4	TAF3	MAPKBP1	UQCRC2	AL133284.1	AC092652.2	MIR762HG	SDF2	SNHG15	CBX3	MAP3K10	ALG1	AC023389.1	PTPN21	HAND2-AS1	IMMP2L	MRPS15	AL049840.1	UBE2L6	AKR1B1	AL513327.1	REV3L	MNAT1	SPATS2L	LMF1	PTK7	COQ10B	CAPN1	SLC5A10	PSMG1	COG6	TUBGCP3	MAP3K4	MAFK	FHOD3	DEC1	GPATCH8	CMIP	AL035634.1	EIF4E	DDX54	GLRX2	RPS26	TINF2	PLXNA4	DPP6	DGCR6L	SVBP	CCDC142	ME2	AL591926.2	RTL6	ZEB2	SCN8A	AC006270.1	WWC3-AS1	RAPGEF1	TTLL5	STX4	CCDC57	FGFBP3	AL591767.1	AC089998.4	QSER1	SMC5-AS1	TBCA	MAP3K14	KMT5A	GRIK5	ILF3-DT	AC087071.2	ASAP1	PAK3	SF3A1	RTRAF	WDR12	NAPEPLD	TBCD	POLE4	AR	COPG1	HTR1F	MRPL24	POLR3GL	CDH18-AS1	RND2	SLC6A6	PREPL	HMGXB4	CEL	PRSS56	AC025871.1	OPHN1	IRS1	PRRC2C	TTC37	RAI2	AL353768.1	AC108062.1	TUBA8	BCL2L2-PABPN1	ZNF704	AC104151.1	YPEL1	GAB1	CAMTA1	HMGN2	SLC25A11	NINL	TMCO1	HRAS	ARL16	AIM2	PKD2L2	CD99L2	SNHG22	FN1	GRIN2A	SLBP	IFIT5	BTRC	CISD2	EPN2	ST6GAL2	CHST15	SDHA	TMEM70	AL096711.2	BICDL1	FBXL20	CNTN4-AS2	ACTR6	AL139147.1	HECTD4	RNF38	BNIP1	NFKBIB	CAMKMT	ERAP2	THSD4-AS1	CFAP97	DMAC1	SCRN1	AC073333.1	TNS3	EPHB6	AC015878.1	C1ORF174	C4ORF50	AC009163.1	GOLGA7	LRTM1	VPS26A	HEY1	MARCKSL1	DKK3	TDRD3	NUDT18	KIAA0232	MCC	KIAA1671	RPP25	SPRYD7	BAALC	AC069133.1	GRIN1	PHKA2	CHPF	TMED2	UFSP2	LCA5	BRAF	ADGRA2	PSMA5	AC022395.1	MPI	ZNRD1	LAMTOR3	ARL8B	CA5A	AC090518.1	BACE2	PCNX1	BOD1	TCAIM	AC091820.2	RTL8A	RHBDD1	MARK2	CDC42SE2	NDUFS7	TXN2	RBP4	NTNG1	WDR78	METTL15	AC004816.1	TMEM246	RASSF5	PIGX	PTPRR	HDAC2-AS2	TMEM128	ALMS1	AC034111.1	AC087457.1	LRBA	AC000099.1	NME3	BTBD2	AC005332.7	AF279873.3	DAO	IMP4	PRDX4	AC046158.1	MED11	MRPL18	ADAMTS10	SLC8A3	TMEM221	L3HYPDH	FRMD5	LENG1	SARM1	DROSHA	ABCC10	LINC01102	KIAA2026	AC026894.1	C9ORF84	C14ORF132	ACTB	AC010809.1	FAM45A	KLHL42	TMEM203	ATP6V0D1	LRRN2	AC106707.1	TCEAL9	PPIL3	TULP3	AP003110.1	AC073571.1	POLR2C	PCBP3	TXNDC9	AC062004.1	TM2D3	KIAA1328	AL451062.1	ABHD3	GPR75-ASB3	AC016205.1	CFAP161	AC010275.1	ZNF251	AC004253.1	A2ML1	PALM2	DCUN1D1	AC079385.1	TPP2	AC104002.3	CCDC167	CCM2	FKTN	OSBPL3	AC007450.1	LINC01184	ATG101	GLIS3	TRPT1	B3GNT5	PAK1IP1	NEK1	AL353784.1	TIMP3	MRTO4	GDE1	AP003555.1	TMEM9	FBP1	COASY	TMEM167A	GAD2	SNTB2	DPP10	LMAN2L	AC073342.1	SULF2	AC073332.1	SNX32	KIAA0930	FBXL2	MIEN1	XYLT1	XRN1	ARFGEF1	CA13	HPSE2	CENPJ	NFKBIE	SNX17	ANKRD34C-AS1	SUMO2	CDK5	IKZF2	ZDHHC13	MPP6	ISLR2	MAP3K2	ARF5	RBM15B	BAIAP2L2	PMVK	AL592295.3	C6ORF47	TTC3	SIGMAR1	SH3BGRL	CWC25	BCL9L	NFU1	QPCT	SYS1-DBNDD2	CCND1	JPH1	AL157400.3	PWWP2A	AL033384.2	UPK1B	AC008761.1	CEP290	ACMSD	MAFG-DT	ADAMTS1	RANGRF	SLC47A1	MYO1E	GPR34	DGLUCY	RPAP2	RASA3	PCBD1	SLC4A3	LINC00222	NPM3	NDUFS8	CPT1C	CIB1	DNAJC9	PRKN	NKAIN3	INPP4B	ANTXR1	AC109587.1	AL050341.2	CACNG3	PHF14	CIAPIN1	MYLK-AS1	CASKIN1	CHMP3	IQUB	AC110023.1	RNF34	CSNK1G1	SPAG8	HIGD1B	MIEF1	SERBP1	COX19	SOX6	C6ORF118	NKIRAS1	ESYT3	MAPK6	TNR	CRAMP1	C4ORF48	PDCD7	SNRPN	MYO9A	POSTN	AC083843.3	TRPC1	AC004812.2	ERGIC1	OLA1	SH3YL1	MYO18A	ZNF785	HSD11B1	KIAA1143	ADO	CACYBP	ZNF622	ZFAND2B	COA5	MFN2	CSDE1	AP000787.1	BMP1	TOM1L1	ATP5MC2	PPIF	AC105206.2	TMEM138	AC025627.1	NFIA	LAPTM4B	Z82217.1	AC137810.1	JADE3	LSAMP-AS1	MED7	AC010894.3	EMC9	EPB41L4B	ACER2	MFSD14C	PPM1B	AJ011932.1	AC116552.1	ZNF777	CAMSAP2	RGS5	DNAJC12	LRRC63	TRMT61A	LONRF2	GFRA2	POLK	TAF9B	SESN3	SLITRK5	KLHDC2	AL354824.1	TRAPPC10	MMGT1	MAP4K4	PROX2	PHF5A	MKRN2OS	PFKFB4	PLD5	AC008781.1	MTHFR	HAUS2	SELENOT	LINC00407	INO80-AS1	AC090568.2	STX18-AS1	AC010642.2	PSMG3	ICMT	NR6A1	PPP1CC	PRR14L	AC005237.1	MRPL21	HSP90AB1	SUPT20H	AC024145.1	ASMTL	PARP2	AC009365.3	DNAI1	GNAL	PDE6C	PARP8	FAM222A	PARD3	ANKRD9	THBS4	SMARCAD1	ANXA7	GLI3	TMEM35A	NIF3L1	ZC3H12B	HNRNPM	GNG7	AL136366.1	AC007370.2	CDYL	ANKRD36	FXYD6-FXYD2	TMEM50A	TAF4	SPDYE2	TEX48	RASGRF2-AS1	PPP1R3F	TSR3	PDE7B	AC087164.1	TPRG1L	ARHGEF38	OMD	AL359636.1	TNKS	VPS26C	ZNF347	ADAM10	MAPT-AS1	ARID5B	SELENOS	INSR	MIR34AHG	ING3	STAU2	SEPT4	HSPBP1	CDH4	MUSK	TRIM9	TEX15	FTX	AL357054.2	CRB1	COA6	AC026369.3	NOP16	PHF3	AC007383.3	CBX7	AC124016.2	TRBC2	PPP3CB	PEAK1	TM2D2	PPP4R3B	RGS12	RAP1A	RBMS3-AS2	YPEL4	GJD2	SEPT11	CPO	ISPD-AS1	TCEAL1	ENTPD3-AS1	PVALB	MRPS14	RPL7L1	ELMSAN1	ARHGAP6	PROX1	ATG3	THY1	LINC00626	RAD9A	GDI1	ASIC1	AC010531.1	FCHSD2	PXYLP1	AF107885.2	NSD1	AC008700.1	C19ORF73	WDR33	WWOX	ATP11A	SRPRA	LDLR	PPP2R5C	NUDT15	UBXN6	TOR1A	AC009137.1	TGFB1	MAP6	MGAT5	C9ORF3	DMTF1	CADM2-AS2	AC007114.2	ZKSCAN1	CBARP	EI24	WDR25	SYP	LARP1	REEP1	OCEL1	MRPL19	AC125793.1	AC010168.1	VAT1	KCNH5	POLDIP2	YIPF7	RPS6KA5	VASH2	NFKBIL1	GNAO1	NXT1	COA7	GLUL	PTP4A1	EAF1	TCF12	AHDC1	TBRG4	NPAS3	ATP7B	ABCA10	COLQ	ARV1	AC005699.1	EIF2S2	LINC02281	BCL7C	AC021088.1	ARL8A	UCHL1	QRICH2	DLGAP4	MAFF	SMIM15	RBM33	TBC1D16	KIAA0586	AC015849.1	LINC01588	SGTB	SSR1	PCMTD1	AL136298.1	PTPN5	MCPH1	HSPB3	MITF	FAM213A	MAMDC2-AS1	AL137027.1	RAB4A	LHFPL3	RND3	INKA1	ARAP2	FAM196A	PACRGL	PAAF1	CDK7	MEIG1	C1QTNF4	FAM84A	PPARGC1B	AC140481.1	CHRNB1	AC022893.1	PRR36	AC069155.1	LINC01840	PPIG	TRRAP	AC106786.2	CNBD2	AC023906.3	CUX1	VLDLR-AS1	ADGRL2	AP000462.1	OPA1-AS1	AC132803.1	HHAT	RPP38	DNAJA2	HLA-A	HNRNPH2	MUT	ZBTB22	FKBP4	NIP7	RFX1	SERPINB6	WWP2	EFCAB3	ARRDC1-AS1	EIF3J	AC245060.5	METAP2	TENM1	TIAM1	CNPPD1	MOCS3	MRFAP1L1	AC018521.2	NT5C	AC012074.1	RIC8A	AC006148.1	DSE	DOK7	PIK3C2B	EPN2-AS1	AC018638.6	WASF3-AS1	FAM213B	UBA1	TUBB	CLIP1	ZSCAN20	VPS54	WBP4	TMEM41A	CAVIN4	AC090502.1	NUDCD2	IGSF9B	ZCCHC10	ANKRD23	SLX4IP	KCNQ1OT1	GUCA1A	AP001464.1	SETD5	SCML1	TGFBR3	HGSNAT	HPF1	GOLGB1	PAPOLA	CDK12	BICRAL	NUBP1	UBA6-AS1	SLC3A1	KIZ	CPEB2	RNF113A	LHFPL5	SPATA2L	IMPG2	NDUFS2	GGTLC2	SMIM20	ANKS1A	BBOX1-AS1	FAM156A	HUS1	AL589740.1	CD247	TIMP1	GGACT	PRKAR2B	CNOT4	GDAP2	GMPR2	FAM210A	AP001318.2	SCLT1	CLOCK	AL691432.2	SMARCAL1	PTPRK	CHP1	ZBTB40	RNF4	CPLX1	PSEN2	CLEC20A	KBTBD11	MAPK4	TMEM178A	DMXL1	RNF175	PSMC6	ELF2	STARD7	EFNB1	FBXW5	LHPP	C1ORF159	SPIN3	L3MBTL1	PPP4R4	PIFO	SPESP1	AC007364.1	PPARD	SH2D5	AC006206.2	ASXL3	FBXO11	LINC00298	THAP7	MRPS11	RNF150	PRB2	CERS5	IFI27L1	SIPA1L3	RTTN	PLB1	PCBP1	ZBTB38	METTL13	ANK1	SNRNP35	NOL4L	RNF144A	NT5DC1	AL035413.1	AC111006.1	ZCCHC17	AC079584.2	CCDC51	ANKRD13A	SUFU	GLOD4	CCS	UBFD1	FAM200B	AL357054.3	POLA1	ANAPC16	GSTM4	AC011466.3	BRINP2	UNC5A	HNRNPA1P48	LINC01931	POGZ	CDK8	RNH1	TESC-AS1	TEX53	KIAA0319	AC092802.2	SVIP	CASTOR2	HIBADH	SLC43A2	LINC01103	PIGC	ARID2	GRIN2D	NAT9	TRAF3IP2	AC010809.2	AC113383.1	TNFRSF19	PBDC1	AL136307.1	BDNF-AS	SERPINF1	ARHGAP23	PQBP1	NALCN	IWS1	IQSEC1	AL049637.1	ANAPC2	PILRA	PLET1	ARF6	AC092718.5	TGFBR3L	AC021439.1	DDX11-AS1	TSNARE1	AC055855.2	AL117336.3	GLMN	SMARCC1	WDR7	MAP3K1	FAM193B	SLC23A2	MYO15B	PNISR	POU6F2	WSB2	CHRNB4	SEC23A	SLC12A5	NAA30	USHBP1	VCPIP1	CCNJL	ETS2	ST7L	MUTYH	ALG9	SLC26A4-AS1	CDK5R2	GRINA	BCAR1	PRR13	ABCG8	AL499616.1	AC008074.1	DPP10-AS3	HMCES	DLEU7-AS1	CHST9	HIVEP1	METTL6	MFSD2A	ACIN1	RPUSD2	GRB10	ZNF18	AL359710.1	AC007495.1	MCRIP1	ZBTB32	HEXIM1	WDR19	PACSIN3	CCT5	CFAP44-AS1	BCKDK	USP15	GRM4	AC131009.2	SLC8A1-AS1	LIMK2	ADAM23	VAMP1	ATMIN	TAB3	GALNT17	IQSEC3	AC005993.1	HSPA12A	MIR155HG	NDUFB6	LINC01505	EARS2	MLF2	AC008133.1	SPEF2	VIL1	CELF4	RAPH1	AL445584.2	DOCK10	DIO2-AS1	ATF7IP	AC093673.1	UCHL5	SYCE1L	C14ORF119	MTRF1	ADCY3	SURF6	AAED1	BTBD10	RBPMS	KLHL7	AL133523.1	ZNF850	AASDH	MYO10	TWISTNB	CDH8	ZMYM3	FOXO1	PDZD2	AL592295.4	RFX2	AL161772.1	PLCL1	RRM1	PPARG	BAG2	TRMT10B	CEP120	AL355075.4	AL356805.1	NFE2L3	HNRNPDL	SHISA6	CBR3	RPE	PARD6G	XIST	RUNX1T1	CNP	MAIP1	CITED1	TDG	HIST3H2A	PRIM2	LSM14B	AC025265.2	CCDC146	KATNB1	TRMU	ATG7	CAPN15	EMG1-1	YKT6	SEMA4C	Z99758.1	KDM8	PSPC1	NPC2	VARS	DCUN1D4	ADRA1B	NPY1R	DYNC1I1	PAXBP1	HSPA9	AC100800.1	AL359764.1	ENAH	AL355390.2	UBL7	MEG8	NSD2	MYO19	AC092683.1	IGSF21	STX6	KMT5B	TCEAL4	ERICH3-AS1	PCDH1	CLPP	POLR3H	SREK1IP1	RBMX2	ALDH5A1	KBTBD4	ADI1	AVIL	HCRTR1	COX17	PPP2CB	TIMM23	USP44	RHOA	PSMD6	SNX7	GPM6B	GRHPR	C1ORF122	VEGFC	AC091153.2	NANS	RPS29	PITPNA-AS1	CD83	IL3RA	PCID2	GRPEL2	MON2	IFT43	BCL7B	JHY	UNC50	DYNC1LI1	KAT5	AL157395.1	NWD2	TSGA10	KCNIP2-AS1	PUS10	TUBG2	WASF2	AK6	LYPD6	ADGRF3	RBM12B	TSC22D1	PHYKPL	LRRC59	RNPS1	UBE2H	SELENOF	L3MBTL3	GPR83	MTX1	TCF4-AS1	PEX16	DNM2	NAA38	CNBP	PARP16	COL4A3BP	RAD1	FCHO2	PCP4	PAK6	YEATS4	LINC01572	NPRL2	AIP	JMJD8	SLC1A6	C19ORF66	C2CD2L	OCIAD1-AS1	CYP17A1-AS1	KAT2B	AP001636.3	PCIF1	AC009501.1	KANK4	AGTPBP1	RABGGTA	NIPA1	ARL4D	AL606760.1	SUCLG1	ZFC3H1	TXNRD3NB	TMEM131L	LARP1B	ZMYM4-AS1	UBR5-AS1	PTCH2	AC109811.1	GPS1	PHACTR4	LINC00847	CBFA2T2	LLPH	RNF126	CARD19	UHMK1	AC020558.1	PAFAH1B1	LAMP1	MOXD1	AVL9	AP003555.3	SLC25A44	AC007163.1	ITGA8	WDR54	AL133346.1	EMILIN2	MT-ND6	GPR158	SRP54	NMU	REPS1	C15ORF53	MAST1	C1ORF105	MYLK4	RUNDC3A-AS1	RNF220	RAD18	AP005671.1	LRRK2	TOX3	AC011990.1	ANKRD55	CDO1	LRRC49	AC069281.1	SLC35B4	GGCT	KLHDC3	ZCCHC12	ZNF549	AC099066.2	TMEM151A	FBXO28	DOC2B	DDHD1	AL049780.1	ANO8	PAPPA2	ECM2	PADI2	SMG1	TRNT1	FGD4	ZNF75D	GNL1	ITIH2	TMCC3	DNAJC1	AC018618.1	LINC01551	FUCA2	PAFAH1B3	NIM1K	MINK1	UBL4A	SNX21	MMP24	GRM7	KCNIP1	RELT	SH3PXD2A	PKP4-AS1	C2CD3	AC084033.3	FBXO22	GLRX	POMT1	CLIP2	REV1	ADAM32	RUFY3	AC104667.2	PAXX	C5ORF30	USP16	ZNF385D-AS1	EMID1	UPK2	FOS	GALNT2	KNDC1	RAB3C	KIAA0355	RNF187	GNAI3	AC127024.2	MNS1	LUZP2	TFAP4	MAN1C1	LINC02268	TTC21B	ST7	FN3KRP	C1ORF35	CRK	AZIN1	ZNF669	LINC01984	RPL39	AC079584.1	AC090709.1	TM4SF1-AS1	SLC30A6	LINC00844	TSSC4	KLF15	UBXN2A	DNAJC5	SPRED3	TDRP	MED12L	EPHA4	EGFLAM	OIT3	ADD2	NARFL	WASHC3	RADIL	WWC2	PPDPF	FAM71D	ERAL1	OSBP	AC087463.4	AC008534.1	MISP3	PHF23	TMEM213	WDR46	AC026316.5	ASGR1	IQCB1	FOSB	AC009133.1	EIF2B3	SEL1L	MAD2L1	SLC27A6	ETV6	GLT1D1	M6PR	AXIN1	AC063944.1	NPC1	CDPF1	LINC00535	AC006333.2	SNX9	NAP1L1	AC016722.2	TMEM177	HSP90B1	FP565260.2	GPM6A	RABEPK	CASC15	AP000446.1	REPS2	AP000757.1	UBE3C	FAM49B	RGL3	HMGN1	DNAJC6	SNHG9	SYT4	AC114939.1	CACNA1I	TSPYL5	AC012636.1	CDK13	DTNA	ARMCX1	DHRS4-AS1	TJAP1	SCAF11	PNMA2	PRMT1	MTUS2-AS1	AC092652.1	CDV3	AP003049.2	EIF3G	DMAC2	WDFY3-AS1	SCAMP5	AL135999.2	RNGTT	CREB1	TM9SF3	KDM5B	KITLG	EIF2B5	AL031428.1	POLR3G	MACROD2-AS1	PITRM1-AS1	GCHFR	PPCS	ISY1-RAB43	MBTPS2	AC005070.3	SMPD3	C18ORF32	MRPS12	SMIM17	WDR1	CHD6	ADAMTS17	STK40	ZNF749	ANKDD1B	ZNF292	C9ORF24	MFHAS1	JAZF1-AS1	OPRK1	RNF114	TACC3	ZAN	MED14OS	PSG4	AL355773.1	AL049552.1	AC090772.3	CEP170B	PARM1	AP002989.1	TAPT1	PMPCA	RSL1D1	AC108047.1	RAB40C	AC233296.1	C12ORF40	NIT1	WDR47	AC092567.1	EIF3D	AC003991.1	USP49	AC027682.4	ENSA	HOMER2	DUSP1	ZNF594	TTC14	SPRY2	CACNA2D3	SUMO3	ABLIM2	KCNMB2	GLYATL2	AC040169.1	DOCK2	GYS1	MXI1	RPL37	IBSP	MSRB3	TXNDC15	MRPL28	MUS81	AL807761.4	CREBBP	TRNAU1AP	DKK1	KCTD13	CATSPER2	SLC51A	GDAP1	KYAT1	PRAG1	CLN6	SMG9	ITGAE	INTS3	KCNF1	FGF13	PGLYRP1	AL929472.2	STRADB	LNPK	SPTY2D1OS	SERGEF	AC093249.2	RAB27A	PLK3	DNAH17	CASP9	ATP2C1	CTSZ	AL023584.2	PRSS48	HP1BP3	SLC25A48	METTL9	AC010616.2	AC137770.1	AL591686.2	PRUNE2	AL354949.1	CDKN1B	FAM193A	HS3ST4	TSHZ2	SOX5-AS1	REN	ITSN1	AC008667.1	FAM135A	LINC00351	MAP3K21	ERCC8	TMEM150A	P2RX7	TP53BP1	AL590822.1	AC018797.2	VAV2	MGST1	PDIA6	AC020559.1	CXORF40A	GRIN3A	AC079922.2	WDYHV1	CABLES1	BZW1	UQCR11	NR4A1	FBXO34	PDC	TPST1	PDE9A	MC1R	DNA2	KDM6B	SRSF5	KCNV2	YIPF6	GPER1	NREP-AS1	CPPED1	AC010319.2	PLCG2	AP000919.3	GPBP1L1	REST	VAV1	KRT17	AC022414.1	AC009060.1	PMM1	AC046195.2	CIB4	IAH1	BLZF1	TH2LCRR	AL033528.2	ATP8A1	DDX18	LGR4	MYO1B	LINC00970	GRM5-AS1	TBC1D32	AC018511.2	SAR1B	ARHGDIA	AL355312.3	AC005695.2	FBXW7	TNFSF13B	PLBD1	LINC01899	ACOXL	EGFL7	WDR13	HERC2	LRRC66	CCDC60	EGR3	UXS1	AL355315.1	CHCHD7	AC092162.2	NUDT1	GTF3A	VEGFD	MGST3	AL121900.1	PRELID2	UNC45A	ZFPL1	HEATR4	SLAIN1	NTN1	AP000350.5	DIRAS3	SP2-AS1	CBX5	SCAMP4	KIRREL3	CHRM2	AL157871.4	PSMB1	ZNF587	LARS2	TBRG1	TAX1BP1	PWRN1	LGSN	ZFP90	DLD	FKBP1B	SRSF4	GAB2	AC087855.2	RNF44	MATR3	AC007389.5	GNA13	USE1	CHTOP	PIAS4	ELOVL6	LDLRAD3	INA	MED25	NDUFV2-AS1	KIAA1109	LINC00908	WDR17	ADAMTS18	AL133453.1	FABP6	MKNK1	LINC00672	PET100	CCDC28B	NUDT14	SPRED2	GABPB2	LIPE-AS1	AC005253.1	AC127537.1	AC091045.1	AKAP8L	MAP9	XKR4	PCDH15	FAM19A4	KCNB1	NOVA1	DNAH8	DCLK1	ARFIP2	AL391987.3	ASPN	AHCY	UBE2T	JAK2	SCAMP1	COL21A1	MAGI3	AC008014.1	AC104695.2	ADCY8	HAR1A	MKNK1-AS1	MARCH8	WDR83	WNT4	PDCL3	AC245033.1	RITA1	ELAC2	AUNIP	AP000919.2	OXSR1	RAB11FIP3	RUVBL1	AC009542.1	PXN	DACT3-AS1	APLP1	METTL3	AP4M1	FAT2	C6ORF136	CCDC106	SPRTN	AF127577.4	STX10	SLC25A25-AS1	ZBTB20-AS2	MTF1	AP003390.2	SPATA20	CPNE5	ALDH1B1	AC007785.1	PLS3-AS1	AC134312.1	A2M-AS1	AC068722.1	C1ORF52	AL592430.1	IFT74	GFPT2	CYP26A1	POLB	MRPS2	C7ORF43	HS1BP3	CSGALNACT2	AC018638.7	AC005833.1	SALL1	AC068338.3	GABRA4	ZNF830	PKDCC	STARD9	UBR2	HCN2	CEP97	SDHC	OGFRP1	POLE2	AVEN	KIF9-AS1	AC020910.4	AC137932.3	CAV3	LYPD6B	THOC7	RALB	AL139807.1	COMMD9	LINC01122	SREBF2	VPS36	CACNG4	GEMIN2	CRYM	LINC02576	PEX10	SDK1	TIPRL	COPS7B	ADGRG7	DFFA	LRRIQ3	AL031587.2	RARS	SPIRE1	AC004889.1	PUM2	MOB1B	RWDD4	SPACA9	LMO7-AS1	AC096667.1	DDX41	DNAJA1	NECTIN2	SSBP3	TSPAN13	AC034114.2	MT3	APTR	AC118555.1	ZNF891	FSD2	AC020892.2	UBAC2	ADCY7	AC007262.2	IGF2R	MAP2K1	DNAJB6	ACADL	SPATA21	GRM7-AS3	PRPF8	CGN	FAR2	ZNF136	EPX	ATAD1	LRRN1	KCTD17	RILP	CALN1	FAM50A	B2M	AC004702.1	ARHGEF37	PREX2	DENND4A	DOT1L	PPP1CA	MCM4	PES1	CHSY1	AC010609.1	DENND2A	YAE1D1	MKKS	AC105402.3	ABHD13	NOV	EHD3	NUF2	NONO	ZNF701	IQCG	TKFC	DAPK1	BTBD11	AC027097.2	KLRG1	DNAH6	AF127577.2	TMEM186	MSRB1	PCDHGA1	AC098617.1	COIL	FAM19A1	MFSD10	POU3F1	MAP2K6	CTU2	SHISA4	UBR1	BTBD19	SPINK8	COPB2	OLFM1	NMT2	AC073896.2	PSMA1	ADAMTSL3	SNRNP200	IFNGR2	CBLB	CHD9	NAALADL2	CTTNBP2	MED6	ADAM12	BID	HARS	AP1S2	Z84485.1	UPF2	MTFR1	TLN2	MAP3K19	NAPA-AS1	HPS4	MLXIPL	MVB12B	FAM163B	NPHP1	MRPL42	ZNF736	MOK	CBFA2T3	SPAG16	BUD31	HACD1	PCDH9-AS4	IPO9	SDR39U1	EPC1	COPS2	RAB40A	AC100821.2	AL031432.3	ACVR2B	TMPRSS11A	LINC02478	VPS11	AL035587.1	LINC02054	WSB1	MRRF	LDB2	RRAS2	SH3GL3	C11ORF96	LRRC24	KAZN-AS1	ARAF	NUMBL	MEOX2	LAMA1	SPON1-AS1	CCDC120	AC092378.1	SLC13A4	ZNF808	ITSN2	AC008105.3	GNPDA2	UBE4B	TBC1D2	UBE2S	NLK	ZPR1	TTF1	MYOCOS	NEDD9	ARPC5	STX8	CCDC14	GLA	SF3B3	LRIG1	PI4KA	TPM3	LEMD3	DPH6-DT	AKR1A1	SCNN1G	CMC1	POP5	TNFAIP8L3	C19ORF48	COMTD1	TBL1XR1	TIMM22	LINC01003	FBXO15	AC027288.1	AC016493.1	AC104699.1	BAHCC1	RPGR	AC005746.2	ARHGAP35	AC090772.2	RHOG	CMPK1	AC012085.2	CCT3	AC023905.1	AC008937.2	SET	GRAMD1B	MCAT	ZADH2	AC231533.1	CMC2	CST3	HSPA13	AC005487.1	AC079305.3	C20ORF27	TMEM33	GTF2A2	WWC3	MEF2C	ZSCAN1	YJEFN3	FBXO27	PJA1	VWC2	CPLANE1	SLC37A4	TMTC2	DANT2	AFDN	TRMT44	NACAD	VMA21	SRGAP2-AS1	SELP	GKAP1	CAPN7	KDM4A-AS1	LRP8	RTCA	PNRC1	BLCAP	SMPD1	MORN2	EEF1AKMT1	ATG16L2	AC012313.5	ABCA1	TXNDC17	TPPP	ST13	CUEDC1	SOX15	PDIA5	BTBD7	MAATS1	KCNK15-AS1	SEPHS2	KLHL23	FAM13C	WBP2	DOK5	RAD52	AL391839.1	GPKOW	C1ORF123	AC068481.1	SLC15A2	ANKRD13D	CERS4	PAPPA	FGD5-AS1	AC073896.1	DTWD1	AGPS	PIANP	FAM185A	GEM	NUCB2	ECHS1	NUDCD1	Z95115.1	STPG2	SKIV2L	PLEKHA1	NINJ1	AC008906.1	ARIH1	NPTX2	LINC01948	MIR193BHG	QARS	FAM162A	EBAG9	HEBP1	LINC02082	NOC4L	DPCD	AL954650.1	SENP6	STIM2	SLC45A1	ERICH3	RASGRP3	TET3	TEX264	AC068205.1	DGKZ	KNTC1	TTC32	CNTN6	RAD23A	ZC3H3	C21ORF2	ORC6	NDUFA3	GABRA1	EIF5A2	RCBTB2	AL139393.1	AL603839.3	ASB14	ERVK3-1	ITGA2B	IL34	WDR24	C1ORF61	CSKMT	OR2L5	C22ORF23	UCK1	AC006262.2	NUCB1-AS1	CDON	ZNF322	NCOA6	EBNA1BP2	CSNK1D	TGFBR1	AC087239.1	AP000721.2	C5ORF49	CTNNA3	TMED1	AC007376.2	AC006064.2	AC004034.1	GNAI2	AC008537.4	AD000090.1	NMNAT3	ZKSCAN8	CNIH1	IER3	CPE	ZNF577	RAB6A	SPEN	SETX	NGLY1	MED19	AL136988.2	AP003392.4	XXYLT1	IER3-AS1	CPEB2-DT	SYT7	DCLRE1C	WDR74	RGS2	ANKRD6	KIF5B	MYOM1	SNX3	RASA1	AC036176.1	TOR1B	NIFK	PYGO1	LXN	ZFP62	SEC11A	GOLGA6L7	AC007325.4	INSIG2	CCDC43	SCPEP1	GPR3	KCNQ1	RABGAP1	ABT1	FAM174B	CALM2	AL158152.2	NEO1	ZMAT4	POLR3E	NCR3LG1	NACC2	C1ORF112	EGR1	FABP7	ANKRD24	RAB18	ST20-AS1	TFR2	RASSF8	SGSM1	CPB2	TBP	GCNA	RTN4RL1	SPRN	RPP25L	SELENOI	ILF3	TTPAL	GIT1	EMC2	AL136115.2	DCDC2	PEX3	ZIK1	ACTR1B	SLC35F5	LINC01193	AGT	AC068313.1	GABBR1	TUT4	AC010754.1	NEPRO	BRF1	DCDC1	RC3H1	RARRES2	INTU	PENK	C2CD2	ZXDC	DLX1	PDCD6	LINC01470	KCTD2	TMEM246-AS1	R3HCC1	POU2F2	NRP1	FBXO21	KLHL21	HAS1	AC010132.3	SH3BP5-AS1	SRBD1	ICK	GSEC	AC015967.1	NCOA7-AS1	AL353626.1	TBK1	MRNIP	AC024600.1	AHCTF1	MTMR7	VAPA	CCDC178	ADARB1	AC005523.2	BACH1	ALS2CR12	PHC3	CA3-AS1	VPS18	ALKBH7	DONSON	PPP2R5D	PRDM6	LECT2	ZNF644	AL049646.1	AC069234.1	ARL6IP6	CDKN3	TMF1	ZIM2-AS1	CMTM8	DUSP18	NAA50	CDC123	ZNF25	LINC01320	TPH1	FGGY	ZMIZ1	NXN	ST3GAL4	DIP2A	FXR2	NTHL1	SMCHD1	AHSA1	AC117944.1	WDR45B	GLRA3	PLXNC1	LINC01387	LINC00309	AGAP2	DDX39A	PLEKHM3	GTF2H5	AC009139.2	KATNAL2	GNRHR	ABCB5	AL024508.1	NPPC	ABCC8	RANBP17	AP3S1	BPGM	PYM1	TCF3	ST6GALNAC4	BAALC-AS2	C9ORF85	ELDR	CISD3	AL109917.1	NFE2L1	FEM1C	PPEF1	TRPM7	G2E3-AS1	AC089983.1	CHD7	NABP2	LAMP2	LIN7A	AC011330.3	FAM83G	CDK17	CHMP2B	PCP4L1	FNBP1	CACNA2D2	IFFO1	PIAS2	TFAM	KIRREL1	AC092111.1	MRPS18A	AP005901.2	RPS10-NUDT3	P4HB	ELOVL5	ABI3BP	MZT2A	AC246785.3	DLGAP2-AS1	AL355297.4	CCDC192	CBY3	MYL6B	PGBD5	EP300	TSC22D1-AS1	CNTD1	PHACTR2-AS1	AC002470.1	AP001269.4	ZFYVE19	FAHD1	TCTA	CHCHD4	AC074237.1	FGF18	ADAMTSL2	HDAC4	SLC18A2	SMC5	G2E3	ROR1-AS1	AF064858.1	AC093152.1	TACR1	ACSM6	CA8	RCAN1	CLEC12A	AC126118.1	NOP53	STARD4	NSL1	CEND1	CWC22	PLBD2	AC002116.2	TMEM39B	IER2	PEX13	SNX14	AFG1L	AL158071.4	ADAM28	UFL1	WIF1	ACSBG2	ARHGAP36	SPARCL1	NECTIN3	FP565260.6	BAZ2A	ALKBH6	AL138760.1	UBQLN2	RIC8B	SOX12	DHX30	ANKRA2	SEMA5B	INTS9	AC108451.1	PHF24	MEGF9	AC008708.2	ITM2A	PNPO	TIPARP	NUDT21	BLVRB	AC010422.2	SLC1A1	FANCC	GNB2	ARL4C	INHBA-AS1	MTMR4	EIF2AK1	AL365181.4	SERTAD2	AC244090.1	MED15	NUPR2	RASSF3	AC079921.1	CHMP2A	RNF212B	VPS13D	NELL2	ZBTB7C	AL133352.1	TMEM191B	LINC02143	AC008686.1	DUSP7	NOLC1	LRRC6	SLC25A27	CDH11	SPRY4	ZFAT	OVCH1-AS1	USP22	LMOD3	AC009948.1	LINC01355	AC106729.1	C16ORF87	BNIP3	AL355432.1	AC097478.1	SERPINE3	CCNT1	CREB5	IL17RE	LNCSRLR	RBM3	NEK10	DCAF8	JPX	PSME1	NR3C1	ANKRD26	TEDC1	SMAGP	ARSB	PSMD10	AC020913.1	SLC9A9	CCDC124	SH3PXD2B	DLG1	GLT8D1	AC022101.1	MS4A13	AC021097.1	AC009061.2	CLMAT3	ARFGAP1	THOC5	TMEM64	ZDHHC16	AC012150.1	AL035701.1	AL023284.4	SESN2	GON7	ZBTB2	EEF1A2	MAK16	AL136322.1	CAPNS1	RELB	AC008878.3	ASF1A	E4F1	ELK3	AC005832.4	IQGAP2	MROH1	MYDGF	MAVS	MCAM	PHYH	ELK1	MRPL4	ATP2B2	ZNF334	GNGT1	PNOC	ZNF710	GLIS2	TSC22D2	CCDC151	RLIM	GABRR2	AC017101.1	ADGRB2	AC018752.1	SCML4	LINC01637	AC019118.2	ZNF330	FAM131B	SKAP2	TMEM136	TRADD	TSPAN3	YIF1B	EID2	NF2	PTEN	SRSF10	AK7	EDDM13	FO393400.1	AL034417.4	SEMA4D	TMEM17	SMAD5	CAND2	MRPS33	DALRD3	AC025034.1	KCNH1	LNX1	TMTC3	LSM6	CHPT1	SMARCD2	AC004951.1	TNFRSF13C	ARMCX6	AC106869.1	NUDT22	TACC2	ZDHHC20	GPR61	LINC01933	UBAP2	WDR18	CCAR2	EEA1	SMG6	ZNF273	IMPACT	IGFBP5	SMC1A	AC118758.3	PDE4A	FCRLB	LINC02236	ARFRP1	GRPR	ZNF609	ATP8B2	PCDH11X	AC099063.4	SEC23B	ADCY10	CASP8AP2	MAGEL2	KCNC4	CCDC26	ZMYM2	LACTB	AC005972.4	AC104109.3	WDFY2	AC127024.6	AC018523.2	AC104662.2	AC005899.5	USP3	FEM1B	PAN3	TSHZ3	ZNF789	MAML3	C8ORF76	LINC00620	CAMKV	NPB	EVC	ZNF726	DDX42	CHD8	CPSF4	TAF6	SYNGAP1	ATP10D	KIAA1549L	CDR2L	LINC01492	AL583824.1	FBXO46	AC025211.1	AP000646.1	TMEM266	FLRT3	ELAVL1	AC012615.1	AC017071.1	PCYT1B	PDP2	OXTR	CMSS1	IGSF10	MTMR12	LINC01135	SLC4A8	LRRD1	SRP19	RCAN2	MIS12	CABIN1	CDH6	GNPDA1	SAMD15	AC233280.1	AC023051.1	SF3A3	PDS5A	AC073486.1	WDR20	TRAF5	CES4A	RDH10-AS1	AC139769.2	NAGS	AP002075.1	DUSP4	TSEN15	AC010333.2	AL359921.1	CCDC149	ZNF362	NGDN	GSG1L	RNF167	AL157896.1	ZNF32-AS3	CCDC73	LARS2-AS1	CU633967.1	SMAD7	OR2L3	NMNAT2	AC009690.1	RHEBL1	KIF15	SLC16A3	ZEB1-AS1	Z97055.2	RPS6KA6	ZBTB46	EMC10	AC091180.5	AC097460.1	AC092042.3	FCF1	FKBP5	MTFR1L	ADPRHL1	TRAF3	IVD	ZDHHC24	TADA1	EIF4G1	EMD	CCT4	TCTN3	AC025287.4	KIFC3	TEX52	FGD1	TCHP	SH3D19	AC116903.2	ACSF2	ARHGAP31	FP671120.1	ST3GAL6-AS1	PALM	PXDNL	DTNB	AC087463.1	RIC3	STK4	BCL2L11	FKBPL	VPS37B	DIRC3-AS1	SPRYD4	BBX	LMNA	FAM3A	MRM3	AL356108.1	SEC31B	AK9	AKR7A2	DENR	HDAC3	UXT	ZNF630	AL606760.2	PI4K2A	LRSAM1	PDGFD	TRAF6	OLFM2	GPR176	NPHP4	AC239809.3	AC010969.2	HMGN4	FGF14-AS1	AC243829.2	AL035071.1	CX3CL1	AL139383.1	ACOX3	AL049697.1	CENPBD1	SAMD13	PIP4P1	HSD17B12	ASB8	MFSD9	CCDC113	KCNC3	ATE1	LRP4	WASF3	RAD51B	PACSIN2	AIMP2	MANF	NECTIN3-AS1	DCBLD2	INTS5	VAMP7	CNOT6L	AC092329.3	CDC37L1	SRSF12	CLCN5	ZSCAN5A	TRAPPC12-AS1	PRKD2	AL138799.4	FGFR2	RUNDC3A	EVA1A	LTBP1	TIRAP	TAF5L	TPD52	AL139220.2	GCK	AL021997.3	FANCD2OS	LINC002481	MAGI1-AS1	ZNF761	LINC02284	KIF3C	TRIAP1	KIAA0895L	C11ORF74	BRD1	SYNPO2	SWT1	AP4E1	AC093627.3	ARMH1	TLK1	HS3ST1	C2ORF69	P4HA2-AS1	AF117829.1	PCYOX1L	UBAP1L	MARCKS	RBM5	MTERF4	FAM104A	CDK5RAP3	SCAF8	PZP	SMIM14	C17ORF58	CSAD	CDKN1C	ACSS2	MIR4713HG	ZNF280D	AP004147.1	AP001767.3	GTPBP4	EPB41L3	ARID3B	ZNF256	ZBTB8A	ELN	PRCC	DMAP1	MAN1B1	MPC1	TM2D1	AC099520.1	AL445250.1	PEF1	ZNF800	NSG2	LINC02102	ZNF451	EEF2K	NIPAL2	TRIM68	BRPF3	AP005059.2	DFFB	AC104803.1	GRK5	C8ORF87	OR2L2	AC003002.2	AL354989.1	PTTG1	SRL	LINC01197	RBAK-RBAKDN	ISOC2	GSTK1	BIRC2	RAB3GAP1	AL139011.2	PGM3	AC073525.1	HVCN1	TBC1D19	AC103853.1	AC132872.2	NAPB	FAM71E1	LINC02267	TRIP4	AL035252.3	LYPLAL1	KLHL3	TMPRSS11D	CATSPERB	APBB2	TEX22	POLM	TRPM3	BEAN1	AC092171.5	DCDC2B	PRMT5	BRWD1	GRPEL1	TTL	SLC9A1	RBM19	HMBOX1	NUDT11	UBA5	MYOF	TPGS2	FBXL19-AS1	TRIB2	SCCPDH	FAHD2B	ASB7	AC243830.2	OVCH1	DRAIC	AL162231.2	MAD2L2	C1QTNF1	GNG12-AS1	RASGEF1C	AC109361.1	FRS2	DUSP11	MTF2	AC093110.1	LINC00571	ELL2	CATIP	ZNF211	SMUG1	SNHG10	FBXL7	HES4	CDH1	DDX23	USP24	XPO5	CYYR1	PITPNM1	AP002495.2	OGDHL	ZNF775	AC004852.2	AC090617.4	AC026304.1	AL713999.1	GOLGA7B	XYLB	ATP6V1C2	LINC00616	PCNA	SLC25A14	GNG5	GPN3	FAM160A1	AC020741.1	AC130324.2	EAF2	AJM1	ISOC1	HS6ST1	ATP11C	AL162431.2	GATAD2B	FMNL2	PPP6R3	ACAP3	GNMT	FBXO45	AC137767.1	LINC01317	UBXN11	ASPSCR1	AL389885.1	AP003086.1	PPP1R2	IFIT3	SLC30A3	SCARA3	FAM27C	STK17A	PRMT3	ZNF585B	MAP3K5	RHOBTB3	KLHDC1	CLIC6	F5	CENPT	ZNF738	TRIP11	CASKIN2	GLRX5	RFX8	FAM98C	LINC00299	SLC16A1	NCKAP5L	AC011632.1	TEAD1	EIF5A	SMIM32	EPOR	COX11	TMEM150B	MED31	AC011478.1	HOOK2	AC090833.1	TTC7B	PPM1E	AC007405.3	AC073575.1	AC004805.1	AC114490.3	SCARA5	COQ3	CACHD1	DDHD2	RNASEH1	KANK2	DNTTIP1	AC007193.2	AC007679.1	EEF2KMT	AQP11	OSGIN1	SERPINI1	HMGB2	SEZ6L2	WFS1	NISCH	EIF2B1	MEIOC	PEX7	CPVL	LINC01611	ST14	REXO2	BAZ1B	ASNSD1	LRRC29	PRKAR2A	SENP7	RYR3	MUC6	CYP20A1	AC011700.1	POLD3	LINC00942	GYS2	AC004053.1	AP001922.5	RGPD5	AL590705.1	UHRF1BP1	HSPB11	ACTN2	P4HA1	TEF	AC000372.1	CD164	BBIP1	CIR1	TIGD1	AL118556.1	ASTL	UCP3	TMEM255A	C9ORF116	SP3	EIF2AK4	ZNF608	MIAT	BUB1B-PAK6	IPP	SLC12A6	AC135050.3	LPCAT3	B4GALT3	FBXL12	PAQR4	MAP3K15	GINS4	AC116913.1	KARS	AC035140.1	LPA	FRYL	C1ORF100	HYAL1	AL662796.1	ANO1	NCAPH2	ADRA1A	AP001596.1	XPR1	GPANK1	SELPLG	WBP2NL	SNX13	LINC02288	ULK1	CASP7	MGAT3	LYRM4	KCNQ4	PCM1	AC008574.1	PPP1R12C	MCHR1	INVS	ANP32E	LINC02147	AL034347.1	AC021086.1	USB1	AL158801.2	CHRM1	CRYAB	BYSL	LINC02270	EFCAB14-AS1	IRAK1	FAM86C1	DPH6	GPS2	DPP3	YWHAZ	DNAH14	MT1X	TMEM163	AC005884.1	SLC39A13	FOXG1-AS1	PTPRA	SMAP1	UEVLD	WNT10A	AC006058.1	ABI2	ZNF277	LONP2	AL513329.1	RETSAT	ZDHHC18	UBR7	PNKD	ZNF528	LINC01023	ST3GAL6	PLGLB1	RASGRF2	FAM122B	DHRS11	SYVN1	NLRC4	RPL9	PSME3	KCNK2	MALAT1	LINC02408	ARHGAP17	EFHC1	TSPOAP1	SLF1	AL732314.6	SNAP23	CKS2	HTR3A	ARPP21	FAM161A	SORCS3	SLC6A11	COQ4	SNRK-AS1	KLHL10	ZNF518A	SF3B2	AC138696.1	FGF7	LAMP5	AL590235.2	TPMT	MANSC1	MOB2	RRP9	ARRB1	AC239802.2	NUFIP2	NOVA2	CLCN6	EIF2B2	KCNJ14	PHTF2	TMEM151B	DISP3	PKD1	FSCN3	AC004946.1	BICRA-AS1	ZDHHC7	TBCE	AC005730.2	RPUSD1	NSMCE1	MTA3	PLPP6	CD74	LINC01372	OMG	RPL18A	PTPN2	AC092832.2	ALCAM	TPST2	HNRNPUL1	HAP1	TENM3	PTAR1	CFLAR	ALKBH2	PTX3	AL049875.1	SHLD1	AC048380.1	LHX6	AC008403.3	PDE3A	AL451047.1	AL158055.1	FGL1	DCLK3	PTS	DAAM1	TAC3	PTOV1-AS1	AL591501.1	AC126768.2	SPRY1	POLR2G	GNPAT	FMO5	TMED4	COL10A1	AC069368.1	AC010864.1	ALDH1L2	NCOA3	ELAVL4	POLR3B	LDAH	LENG8-AS1	CP	CLYBL	PLOD1	CATIP-AS2	PLCE1	TDRKH-AS1	FBXO44	SORT1	LIFR	CYP4Z1	PET117	AC040173.1	ORMDL3	SHE	RANBP10	AL137785.1	SNCAIP	SLC9A6	NDUFS1	HIPK2	PIP5K1C	JMY	DPP7	ZCCHC8	SYNGR3	AHCYL1	PA2G4	FRG1-DT	HCFC2	OSTM1-AS1	FYTTD1	AL139089.1	KPNB1	ARMCX4	URB1-AS1	SUCLA2	SPIRE2	LTB	VOPP1	LINC00636	SLFNL1-AS1	XRCC5	LIMS1	GOT1L1	AC016292.1	DPY19L2	ARAP1	CLIC4	AC008079.2	NELL1	TMEM202-AS1	NLRC3	ROBO2	ACD	VPS8	CLASP2	AC118549.1	AGAP4	CENPC	PTPRT	TOB2	PLAGL2	TMEM43	MTFMT	ZNF346	ARHGEF3	AC026347.1	PRSS51	LINC01060	AP000943.3	MGAT4B	KCNT2	AL596220.1	SLC8A2	RASL11B	TEX30	LRRIQ1	AL592287.1	RB1	FBXO48	VPS13C	MSTN	AC245060.6	AC011450.1	MRPL11	AL683813.1	LANCL2	NNAT	EEF1AKMT4-ECE2	ZNF93	RPS6KA3	GPR19	PTPRB	ALG13	AL390729.1	KLHL1	AC103923.1	ARX	WDR61	INTS4	DUSP28	MMD	AL445524.1	ACTA1	PIM3	AMZ2	LINC00662	ING2	NPRL3	TMEM129	CCNY	SCX	TMEM120B	FOXN3	LINC02250	TAS1R1	DOCK7	POLDIP3	ACVR1B	RPS6KL1	NMD3	SFRP4	ABCA9-AS1	AC005899.7	RAD51C	DACH1	ACVR1C	DNAJC30	AC133919.1	NCKAP1	LINC02334	ALOX12-AS1	AKAP12	FAM192A	CDCA5	RABIF	TCERG1L	TCOF1	CCDC18	SEMA6B	CEP128	WRAP73	PTGER3	SLC22A14	WWC1	BAD	PRMT6	TMEM79	METTL18	RAB39B	MAP2K4	RAB30	CNGA1	IGBP1	NDST3	ZDHHC1	SLITRK3	MFSD12	HK1	FAM85B	AL391807.1	NASP	AC034228.3	CCNA1	AC018358.1	TMBIM6	AC078795.1	CDCP1	TXLNA	ASPRV1	AL139246.5	UVRAG	DXO	PSMD13	AL358334.2	HRH3	AC016394.2	FNDC10	AC008568.1	TUBB8	NCKIPSD	TMEM38A	AC011900.1	RAB33A	ACO2	CRLF2	CCDC157	AC006547.1	DOHH	GPSM2	KIF22	LYAR	AP002433.1	F11	CSRNP1	SCML2	HSPB6	MT-ND3	PLPP7	LINC02257	AL353743.2	PPP6C	PCDH9-AS3	SLC35A1	MORC2-AS1	ZNF318	OXNAD1	DPP8	AC025917.1	NRG4	AL022328.4	CKMT1A	FSD1L	AC087482.1	FKBP3	ELOA	AC024941.2	DGUOK	AC100849.1	OSBPL5	AC021683.2	LINC01901	MAP3K3	MYEOV	SPDYE2B	OSER1	NCSTN	NKTR	PNPLA7	RNF19A	LINC01182	ASH2L	TMLHE	ACOX1	NHLRC2	AC012213.1	SLC22A18	AC097537.1	LHFPL2	NLGN2	EPB41	AL445686.2	RASGEF1A	SLC28A2	ADCY2	SP110	SMAD9	GRPEL2-AS1	LINC01568	GOLT1A	MAMDC2	SLC19A1	ZMYM4	SLC6A4	MYT1	ZNHIT2	GVQW3	PROSER2	SPAG1	EIF4E3	AC097716.1	FAM102A	NAALADL2-AS2	BUD13	SMIM22	HTR3E-AS1	C11ORF97	PNPLA4	AP003059.1	RCN1	SLCO5A1	LINC00310	AL078590.3	GABRD	CXXC4-AS1	GPR153	OGDH	GADD45A	AC058791.1	BCS1L	SKA2	LINC01476	KCTD15	AL033504.1	GPRC5C	HDLBP	CD2AP	YPEL2	AP000962.1	KLHL13	HPS6	PARN	CYB5R1	HACD3	MTMR1	AC004148.2	AP001160.2	TMEM38B	SEC13	AC026470.2	GGH	ESPL1	AP000842.2	KCNA1	LDHD	RRP1	DPH2	AC130650.1	AVPI1	LY6G5C	AC067852.2	LINC01963	MAPT	HAAO	ZC2HC1A	SLC35E3	PRMT8	SON	C1ORF115	G6PD	LRP4-AS1	YTHDF2	AC005410.2	ESS2	NMNAT1	TNK2	AC022540.1	PDCD2	MSL1	TOMM70	MRPL44	TP53RK	FOXK2	UPF1	MLXIP	KRIT1	AC006978.2	SP4	FOSL2	DMRTA2	FARP2	ICA1	UBE2R2	TGOLN2	NPY	NIPA2	WDR88	TMBIM1	CNIH3	AC006019.3	AL391684.1	SYT15	MICAL2	CCDC28A	HYAL2	AP001007.2	FBXW4	AC006115.3	PAXIP1-AS1	KIAA0513	ARL13B	RNF11	AL356272.1	PALD1	TMEM19	COMMD5	SPRED1	CUL2	ZBTB16	AC105345.1	DHX32	CEP19	AL592043.1	GMPPB	AC079117.1	GLIPR1L1	TTLL9	FOXRED1	GAGE10	FREM2	KCNIP3	NUDT8	Z68871.1	OSBPL1A	BEST3	DCK	NUMA1	SRP14-AS1	GPR161	GPR149	FAM136A	CELSR1	SNX29	PRSS12	NIPSNAP2	ZBTB44	PLXDC1	RICTOR	CDIP1	TBC1D3B	ZFX	PACRG-AS2	AC003681.1	PDPR	LRP1	AJ006995.1	ITPKB	CACNB3	ZC3H11B	PSMD6-AS2	EPHB3	AC009120.4	SLC30A5	SRCIN1	AL133410.1	GPATCH4	HPD	AC073052.2	CNTFR	SLC27A3	TRIM26	CSNK1G2	PCSK7	AC079594.2	CD4	AL133338.1	FECH	GAMT	CAPZB	PABPC4	LINC02094	AL117190.2	HMGN3	CACNA2D3-AS1	FREM3	BTBD18	PKLR	AC005154.6	KLF13	SENP5	NXPH3	AC008438.1	ST8SIA6	VPS51	MRPL49	KIAA1191	SLC35B3	WDR64	AC011625.1	TMEM199	TAPT1-AS1	STAB2	C9ORF50	AC105339.3	ZMAT1	WIPI2	SLC24A3	ZNF445	PBX3	ESF1	PRELID3A	FGD5	NDEL1	AL358472.2	SCRN2	MPHOSPH9	ABHD14B	DNASE2	LINC00115	SLC4A4	MTMR14	AC106874.1	FOXO3	SYNDIG1L	ZNF652	RMND5A	ABCF1	TOP2B	TAF11	ACTA2	SPEF1	TRAK2	AFG3L2	SPCS3	ABCA9	TMEM45B	S100A10	MRPS18B	CALB1	UCKL1	AL592166.1	PBRM1	ZSCAN25	REP15	EML6	CAPN5	ECM1	GPR39	NR2C1	NFIL3	ARHGAP27	ADNP	H1F0	AC125613.1	IGF2BP2	IRF1	SMC3	AL160035.1	DCUN1D2	ANKRD65	AC116634.1	KNG1	FBXO17	TRIM52	IL17RC	RARG	AC018647.2	AC107214.1	GPR173	AC012651.1	ARHGAP15	SNRPC	TUSC1	YLPM1	STAC	ZFYVE9	AC004147.2	PIWIL4	ELL	CEP250	C12ORF4	NR1D1	AC093155.3	CLU	TMEM44	CARM1	TDO2	ARPP19	AC087294.1	AP000844.1	MRPL3	ZNF155	LRFN4	CCDC127	AC004990.1	AC079943.2	RBM28	FKBP15	USP1	RUFY1	TYMP	ZDHHC11B	CTBP1-DT	AP001092.1	NOP14	BOD1L1	GNG12	HPS1	URB1	AL117335.1	SHARPIN	MARK3	AL109811.1	AL080250.1	CCDC125	NUTF2	CHD2	AP003392.1	HDGFL3	CPSF3	MYBL1	BRWD1-AS1	ZNF843	PLPPR4	RTL5	C4ORF51	MTR	LINC02482	LIPI	AC024075.3	CDS2	TMEM243	AC106038.1	GABPA	CCDC148-AS1	GTF3C3	PHF13	AL662907.3	RIOX1	SDF2L1	PAN2	MACO1	CIAO1	C8ORF34	AC107373.2	FBXO25	HUNK	KIAA1324	RNF139-AS1	AC091078.1	TBC1D14	SLC35C2	LRRC75A	TSPAN9	RBSN	DHX38	CRACR2A	EMCN	TTC39A-AS1	IL18R1	SNX10	MCMDC2	AL024474.2	LINC01013	C2ORF74	RAB3IP	ZMAT3	RAB11FIP4	TMEM237	ZFYVE16	CBLL1	SMOC2	MYH13	ZNF124	AL445472.1	CPAMD8	OLMALINC	CRBN	AL022068.1	IQCH-AS1	GYPB	SRPX	DPAGT1	FAM198B-AS1	KIF1A	SLC35E4	SYAP1	NOL6	WRN	SLC7A2	AARS	NECAB1	STT3A	HES6	COX20	THEM6	TENT4B	PLEKHG2	SLC37A3	AC090227.1	KHDC1	AL445685.1	SETD3	BTF3L4	AC245297.2	IFT52	GSK3B	TIGD3	SNX30	MUC13	HELB	TMEM198	PTPRN	GTF3C2	SUGP2	NBAT1	EYA1	AL354836.1	AC124657.1	LINC00997	KHK	IDH2	ISG20	BMX	LMBR1L	CKS1B	AC004233.4	BANK1	MAMDC4	TNS1	NRSN2	FAM216A	HID1	AC104984.3	CPLX3	IL5RA	AC069257.3	LRIG3	RTCB	POU3F2	TMC1	CATSPERD	PCBP2	SLC4A9	TINAGL1	FSTL4	NPFFR1	LINC01934	CFAP300	BEST4	GPC1	CACNG7	AC016705.1	ZNF420	SAMD5	SLC25A43	PTBP3	EFCAB5	AC136944.2	NADSYN1	AP000866.2	ZYX	SERINC5	AL354809.1	CKAP4	SSBP1	AL162586.1	ZBTB4	DNAJC9-AS1	AC004918.1	NUP50-DT	PALMD	AC084337.2	LRRC42	PPP2R1A	AC073569.2	ZNF592	DNAJC4	COQ10A	AC073195.1	UNKL	PARD3B	CERCAM	AC021736.1	SGCE	CIT	MFSD2B	EXOSC7	LINC01989	RBM42	SLC5A2	NUP50	ATG4B	NMRAL1	SECISBP2	CDHR3	EXOSC9	KCNMA1-AS3	LINC01788	ZDBF2	VAPB	TRIM37	ZNF836	FAM167A	AC127024.5	VPS29	DNAJC7	DNAAF2	VPS4A	THRAP3	WNT9A	NR2F6	ACTN1	LINC01700	HEATR6	AL359513.1	PIP4K2B	KRR1	AC010542.2	AL583808.2	GUCY1A1	PCSK6	BEGAIN	CHST2	AL157392.5	FUT11	GPAT4	AC010331.1	AP5Z1	SLAIN2	ATN1	LINC00894	AC006058.3	DTX3	AC007848.1	LINC00159	UPP2	LINC01692	C6ORF120	CARS	PABPC3	AC127521.1	AC068533.4	RHOT1	PTPN6	SWAP70	STAT5B	NOMO1	CACNA2D1	CSTF2	SLC52A2	AC009063.2	TEMN3-AS1	PRR7	HEXIM2	DAB2IP	AC008608.2	ANAPC5	AC011472.4	YDJC	PRKCD	AC083864.2	CCDC196	UQCC2	AF111169.3	GALNT14	CTR9	PCGF5	DNAJC21	POC1B-AS1	ANXA2	AP000790.3	PXMP4	FAM98A	MPHOSPH10	GGN	PTCHD1	AC022826.2	PLPPR5	AC069222.1	FAM20C	SPOPL	SYCP3	NSA2	TAGAP	RRM2B	LSM2	ZXDB	USP4	AC012322.1	HPRT1	CLCN4	PDXDC1	TRAIP	SLC47A2	WIPF1	ACAD10	CARNMT1	CAMK2A	LBR	GPR137C	AL356515.1	PASK	C3ORF18	RBM10	TRPC4AP	MLLT6	HGH1	AC092069.1	BAIAP3	AC010320.4	TEKT5	LINC00354	CAVIN1	FCHO1	ARMC2	AC012414.3	RFX5	BCR	PDE4B	ROGDI	AC023403.1	DMXL2	SUPT5H	SREBF1	LINC00589	AC104461.1	LEPR	MKRN2	SPAST	EMC1	NRIR	TRIOBP	MAN1A1	DNAH9	AC068189.1	AL645568.1	PRR7-AS1	PAXIP1	MRPL52	AC093424.1	RGP1	UST	NCEH1	CEBPA	SHD	NEFM	AC090907.2	VAC14	MTERF2	AL449266.1	AC009148.1	SPATS2	CHL1-AS1	AC005703.4	GTPBP3	GLTP	AC010175.1	USP2	NOP14-AS1	PDCL	FAXDC2	FITM2	MED13	MRPS18C	AL357153.2	LENG8	SEMA6A-AS1	CLK2	NID1	AC106791.1	DCAF7	CCDC85C	SLC25A37	DHX34	FAM104B	C1ORF74	ZNF689	PPA2	TENT5B	Z82196.2	LANCL1-AS1	SUPT7L	DENND1C	ESR2	IL17RD	LINC01704	MAPKAP1	LINC01574	USP27X	AL158068.2	AC027801.1	CTSF	C8ORF33	PRTFDC1	SOS2	CNOT3	SLC25A19	NTNG2	ARMC3	DRAM1	NUDT3	C11ORF42	AL161757.5	EMSY	GALM	CAPN2	MYO5A	FBLN5	PDIA4	PAFAH2	USP6	JUNB	MTMR3	MINCR	CD200	NUDT16L1	ATXN7L3	RAB39A	C11ORF1	TP53BP2	SPP1	AC025576.2	THSD7B	RANBP3	AL121790.1	ALAS1	DNMBP-AS1	SYNE3	CDH13	DGCR8	LARP4	AC037459.3	DNASE1	GRIA3	AL035530.2	VPS37A	C20ORF194	PSTK	USP38	HBB	ACTR1A	AC016687.3	AL807752.6	ATP2B1-AS1	AL080317.2	AC138123.1	AC006111.1	UBE2G2	MPP1	ANKRD12	ZNF343	DUSP26	Z94057.1	DCXR	ZNF160	AL355987.3	PAK4	SEZ6	CS	RIMBP2	AC099788.1	IQSEC2	CYB5A	GPI	ERP44	AC019117.3	ATP13A4	SWI5	CEP44	FH	DUSP5	COL22A1	AQP4-AS1	ITPA	PDE1C	MGAT5B	NRF1	AC121757.1	SETD6	LRRN3	KDELR1	FNDC9	KIF20B	DDX24	SPIN1	IKBKG	BCL11B	OSMR	ITGBL1	PIP4K2C	GRIK4	FAM13A-AS1	RAPGEF3	C14ORF28	HES7	CC2D2A	GRM7-AS1	FBXL14	CHRAC1	NPR3	RNF157	ICE1	AL022322.2	NUDT9	LINC01389	LINC02315	PPP1R7	MMP25-AS1	DCUN1D5	BX284668.5	ZNF814	PECR	ZNF202	ABCA3	SRD5A3	IL6R-AS1	LINC01363	FBXO30	DISP1	EIF3H	SPI1	STYXL1	TMEM156	HIC2	AASDHPPT	DCAKD	C1ORF109	CCDC177	NMT1	CCDC129	AC114689.3	TUBB3	AC010884.1	TMEM74	MVK	IGIP	ZXDA	AHI1	KIF27	PATE2	AKAP17A	AL365259.1	AC093802.1	NPAP1	SNCA	FAM13B	ARL2BP	TBC1D1	CORO1C	HEMGN	CHRNA7	HSPA4L	ERBB2	XAB2	AP000229.1	LAMP3	NYAP1	TRAPPC13	IBTK	AL137186.1	ANKAR	TMEM109	HPSE	SIVA1	AP000790.2	SNRPD3	CINP	MCPH1-AS1	ITGA10	DVL1	LINC00599	RRAGC	AC133550.1	ADM	WDR36	UBE2L3	SGK1	AMBRA1	ADGRV1	LHFPL1	AL022097.1	AC011815.2	AC007773.1	NYNRIN	WASF1	SVEP1	CEP295	DGKD	AC127526.1	PRKAG2	ICE2	COA1	FAM182B	RB1CC1	BBS2	PRICKLE2-AS3	SNHG25	SNX27	AL158835.1	AC087636.1	WDR34	AC139491.1	AC145285.6	AC012464.1	AL162718.1	FUZ	RBMS2	AC104117.3	PPP1R2B	YES1	HS6ST2	RFFL	KXD1	ATF6B	MIR124-2HG	NUS1	C11ORF49	SPINDOC	AMDHD1	MTMR2	COPZ1	FAM184A	FAM107B	PPARA	TMEM181	PRKG1-AS1	SOCS6	SLMAP	AC109347.1	EFCAB14	AL138963.1	CLEC18A	AL035658.1	CHRNB2	MCM3	ASTE1	NEURL1	PDRG1	ZNF30	AC104986.2	SLC2A5	SRPRB	IGSF5	AC084036.1	DNAJC10	VSTM2A	ZDHHC5	PDLIM1	SLC22A15	TXNDC12	NUP133	RPA2	ENDOG	C3ORF14	AL355607.1	FAM234B	AL109811.4	APBB3	MERTK	AP003481.1	TRIM73	SPOCK1	AC079313.2	RP1	PREB	SNX18	P2RX6	YTHDC1	LPAR6	ROR2	LINC01886	LMO3	DCBLD1	BOK	ASIP	AC006504.5	CEBPB-AS1	KANK1	SIX4	AP005899.1	SLC39A6	AC017076.1	ASXL1	NEIL2	MIR222HG	AL138752.2	AC007216.2	ENDOD1	AC117402.1	PATZ1	ZCCHC9	ARNTL2-AS1	AL352984.1	TAF6L	AC097534.2	USP46	MIGA2	UBE2Q1	PARVA	AC016650.1	ACBD7	NT5C1A	STX7	COL13A1	AL033527.4	AC018709.1	AC087286.2	GTF2B	AC091100.1	ZNF254	PLEKHM1	ECI2	ENTPD6	RNF13	FAM120A	AC007686.2	AL591896.1	CCND2	LCNL1	AL021368.2	STARD3NL	AC109830.1	AC099489.1	DPP10-AS1	MAF1	ARMC1	AC108159.1	URGCP	USP42	OR3A3	AL157392.2	GMFG	AC106886.5	RAB30-AS1	ERVMER61-1	AC010230.1	FAM169A	MAN2A1	AC006065.4	NOL7	AC097724.1	FAM69B	ABCG1	SEC14L1	RHBDL1	NDST1	TMIGD3	MTPN	SLC30A4	PXDN	TNXB	STX19	PTPN11	ZNF483	DMPK	MIOS	HIGD1C	AL121845.1	RBMS3-AS1	FGF20	EIF2A	MAD2L1BP	B3GALT5	ADAM17	AC068675.1	ACKR3	AL157911.1	YME1L1	CHST3	LOH12CR2	TRIM71	H2AFY2	TTLL11	MADD	GPR162	SKP2	TTBK1	SLC7A6OS	HHIP	AL355312.2	AC105001.1	AC114284.1	HSDL1	RFXANK	PVALEF	AC098650.1	SLC25A26	AC025265.1	ANKRD37	TRAM2-AS1	SMIM10L2A	AC025272.1	EIF2S3	ARL3	PRC1	AC008456.1	RAG1	SOX2	VWA3B	STEAP1B	CD82	LINC01256	TMEM25	AC006450.3	DAPK2	AP1G2	C21ORF62-AS1	NUSAP1	ZMYND12	SMIM8	SLC37A2	AL161757.4	GPR150	CCDC174	LINC02080	SNAP29	SLC26A10	COL15A1	PLCXD2	TRIM24	AC002472.1	CHST7	MRPS31	ADGRL3-AS1	TMCC2	SMIM11B	AL160313.1	MYO1F	TMEM144	TFIP11	CCDC141	MTMR9	UGCG	MAPK3	FJX1	RNF213	AC009435.1	AL139275.1	PDCD6IP	THAP12	ACTR3	NUBPL	MORC4	STAM	DICER1-AS1	NFYC	NDUFV2	ALG3	LINC02224	ANKRD34A	FAM177B	AP000911.1	CACUL1	AC010528.1	UBAP1	METTL8	FAM229A	C5ORF17	LINC02220	AL138976.2	MALRD1	AL451069.2	CYHR1	ZC3H12C	RRAS	DHX35	UCHL1-AS1	UBXN10-AS1	AC024060.1	AC002467.1	PRR22	PCNP	CTXND1	PIGG	EFCAB6	CRNKL1	ITGB4	R3HCC1L	APOLD1	SLC8B1	ABCD3	UBA2	ZSCAN18	CMKLR1	AC109927.1	SACM1L	AL645465.1	LINC01791	AP001458.2	CDH22	PPP1R42	LYRM2	ATF1	R3HDM4	ATXN2	AC112722.1	SLFN11	PPP1R11	PRKRIP1	SH2D4A	GSG1	HIF1A-AS1	GMPR	CHRD	ZNF500	TRAP1	GRB2	SLC38A3	LINC01828	PDCD2L	FDX1	GPRIN1	FANCD2	AC044840.1	ZWILCH	DPH3	IRF3	SBK1	AL034550.2	AC005393.1	SLC10A1	ATP5S	TIMP2	AGPAT1	CA1	BRD3	GUCY2F	AC104129.1	AC012309.1	OR2L8	PCAT14	SPPL3	PHF2	ACOT2	TEX14	ACSL6	ZNF239	CFAP52	MRPL13	LINC00534	AC109597.1	GBF1	SPHK1	AL603840.1	CHST10	MPZL1	GALNT9	RASSF7	KLHL2	ZC3H13	DUT	LINC01031	IGFL4	AP000350.7	LINC02060	HDAC10	H1FX	SMURF1	GLUD1	AC133550.2	KIAA0753	AC083880.1	SUMF2	C1QTNF2	PRKACA	UTP11	SLC25A33	THTPA	AC096570.1	MAGOH	AC120193.1	LY86	MCM3AP-AS1	FAM57A	AC068389.4	IFNG-AS1	LINC01151	TMEM234	POLR2M	AC006305.1	AC023983.1	AC004494.1	ZCCHC4	SRR	SREK1	CCDC186	RTN1	MANBA	AC068418.1	ZFX-AS1	NDRG2	AC007463.1	CDK5R1	AL450384.2	PPP1R3E	SIPA1L2	IFT27	AC011825.2	SERPIND1	SLC7A6	MED24	SOX13	H2AFX	CEP57L1	AL512428.1	TMEM233	DNAJC3-DT	PDGFB	ACSL5	YBX1	EPS8	SNAP47	CCDC110	ZNF718	BAHD1	ZNF517	ODR4	PHF19	NACC1	URGCP-MRPS24	AC004223.3	LINC00971	CCNL1	GAS2L1	DIAPH1	AK3	MICA	KIF1C	PDK2	TEX29	PCCA-AS1	TLE3	AL591441.1	B9D1	AC036108.1	Z82190.2	FRMD4B	MGRN1	LINC02021	NTS	CDKN2B-AS1	LINC01924	SULT1A1	ACOT4	AFAP1L2	ARSD	METTL14	DNAJB2	KLHL28	CARHSP1	OGG1	TDRD7	EPS15L1	AGFG1	BEND3	FAM89B	DHX36	FAM177A1	ZFAND1	AC026741.1	KLRD1	SEPT6	CLEC16A	AC022087.1	SEPT4-AS1	CD55	DZIP3	AL139021.2	CREBZF	TSEN54	MYH3	APBB1	CPT2	POLR1C	OARD1	RNF2	PRR25	NUP214	AC063944.3	RIOK1	MT-ATP8	SACS-AS1	BRAP	CNTROB	TLN1	ENPP4	AC110285.1	CLEC2D	AC109460.2	LINC01324	BMI1	ZNF230	RASSF2	LINC01297	CCNDBP1	TAMM41	TOB1	AC008736.1	SLC25A34	LSMEM1	HCG24	NR1I3	LINC02282	C3ORF67	RPRD2	FOXD4L5	AL158850.1	SLC41A3	AC079630.1	DDR2	LPXN	TYSND1	PLSCR5	IPO13	NAE1	AC124947.1	FANCL	ACSM4	CHID1	PC	CLIC5	HCG27	HNRNPAB	URAD	ABCA6	IRF2BPL	PPM1G	ADIPOR2	THAP11	SLC9A5	HEPH	TCN2	MIPEP	SLC25A22	AC099518.1	AC046130.1	ASPH	CAT	RBBP6	OGFOD2	ACADVL	INPP5F	C16ORF96	DOLPP1	HKDC1	PIGW	AC013553.4	LMCD1	AP003059.2	DRG1	SMAD2	CNOT10	OLFML2B	C4ORF45	RHD	ZNF430	AC244517.6	CR769775.2	AL009179.1	CPNE2	AL121652.1	AC090241.3	SIRT6	AC106795.3	AMOTL1	LRRC43	AC073283.3	TSPAN18	C2ORF16	AL354733.1	C17ORF67	WDR27	DLEC1	MAPK12	PHIP	SRGAP2	AC099329.1	FAM153C	SMYD4	Z96074.1	ZFYVE26	VCP	AC006435.2	GEMIN7-AS1	RMI2	MYSM1	AC096741.1	LZTFL1	AL356056.1	GRIK1	ALG1L2	GTF2A1	ADAP1	PPP6R2	ACADS	AHRR	AP3B2	COQ6	SPG7	LINC01106	NAALAD2	EEFSEC	TOLLIP	TXNDC16	CELA3B	AC019155.2	AC124312.2	ZNF66	DNMT3B	BSN-DT	CLNK	PLD2	MYHAS	SNUPN	MPLKIP	SPATA1	ZNF707	CACNA1S	LINC00951	ANTXR2	AL157832.3	ACSL3	VTCN1	KIF21A	STAR	RMDN3	OPA1	SPAG4	SOX4	RBM6	PTER	MINPP1	AC119150.1	SCYL1	UNC119B	CNIH4	AP002360.1	CYP51A1	TMX4	PERP	JOSD2	CACNA1A	PLA2G12A	DNAH2	PPFIA3	AC091198.1	LINC02259	SHCBP1L	PID1	GPR179	AC008438.2	NAT14	BLVRA	UBR4	VSIG10L	SMURF2	SAMD12-AS1	AL031599.1	STOX1	AC011477.4	PCAT7	DDX28	SDCBP2-AS1	AC092364.1	STX17-AS1	MRPL23	NKAPD1	PHACTR2	LRMP	APOBEC3H	AC073320.1	ARID1A	MHENCR	AC096887.1	EXOG	CNOT11	LGALS3BP	MEOX1	TPD52L1	TMEM200C	MLEC	AL512380.1	AACS	AL133245.1	ANGPTL5	SEPT1	THRSP	ACAA1	WDR44	VGLL3	AL121760.1	AC027644.4	CCDC50	AC104187.1	LINC00106	LGALS8	DOK4	HERC1	AC091132.5	CNGB3	AC016994.1	AL355353.1	AC132192.2	IQCM	DAPK3	SMU1	ZNF2	P2RX4	AP006545.2	AL355472.4	SLFNL1	HMGA2	MTMR6	AC242426.2	SPART-AS1	PKIB	CACNB1	GCC1	NOTUM	COL5A1	PEX11G	SAMM50	TF	COTL1	NRAS	HIST1H1E	RHOJ	FRMPD3-AS1	CCDC122	RBM15-AS1	TNK1	MIRLET7DHG	AC103843.1	STAP2	WDTC1	PURB	SFT2D2	PIK3R1	SGSM3	AP002518.2	PNRC2	NOSIP	ZNF215	AC011287.1	UNK	SUV39H1	KLHL20	RING1	HELLS	CRISPLD2	AC004054.1	DUSP16	AL365203.2	TESK2	MAP3K20	AC008906.2	NDE1	DNAH3	SMIM13	TRA2B	AC026333.4	ORMDL2	KCNT1	PIP4P2	OTUD4	OR4N2	JKAMP	KIAA1210	AC022601.1	ADCK1	AL139300.2	ABCC4	AC104964.1	NAB1	ZC3H12D	SERPINB7	API5	MSH4	KMT2E-AS1	COL1A1	SRP72	ZNF260	AC008543.1	CDKL5	RAPGEFL1	AC005899.1	FAM173B	FAM189B	CFAP43	LRRC19	FAM221A	DNAJC16	SERPINI2	AC022387.1	VPS9D1-AS1	AC093523.1	FUBP3	AC010343.3	BDP1	HACL1	C7ORF26	FXR1	PRRX2	AC055811.1	RFPL1S	CSNKA2IP	AC092650.1	MOV10L1	AC009139.1	MYC	DEDD2	CUL7	RNF207	PDE1B	ST6GALNAC5	EXOSC6	TTI1	TDRD6	SLC39A9	LINC00390	GFM1	AC027088.2	TUBD1	PELI1	AC105052.1	ACYP2	AL356476.1	LINC01730	LINC01442	PIM2	METTL21A	OSTN	GRIK1-AS1	SIAH1	CD14	CLINT1	THRA	CALCB	ANKMY1	SLC16A2	AC007566.1	AKIP1	AC092745.1	CCDC47	FGFR4	AC006355.2	CSTF3	PAPPA-AS1	TRMT6	AL390816.2	A1BG-AS1	ERI2	POMK	ANAPC1	AP001065.1	ZNF883	GLB1L	LINC00538	SEL1L3	NFX1	CERNA1	COL11A1	AC027808.1	PTBP2	LINC01725	MTMR11	CIITA	PRKX-AS1	CPNE8	SYCP2	SP8	MRPS30	KIAA2012	LIX1-AS1	ANO5	RIT2	NEU3	TCEANC	RBM47	AC005042.2	AC009831.1	ZNF440	CEP192	ARAP3	QSOX2	ROM1	B4GALT6	CCNG2	ZMPSTE24	DZIP1L	LRRC57	ZNF69	SATB2	BRF2	GPRASP1	IL1R1	LINC01980	AL158840.1	AC007620.2	AC002480.3	GAPDHS	EIF2B4	BMPR2	AC027644.3	TARBP2	AL159163.1	AC006449.5	ZNF641	CWF19L2	ZNF462	CSPP1	MED8	NFYC-AS1	AC073062.1	TOR1AIP1	MIS18A	NEXN-AS1	GUCD1	CHCHD6	PPP2R2A	ZNF114	MIA3	KNOP1	NKPD1	KIAA1024	ZNF732	LRRC38	LDB1	RGS22	INPP5K	UNC79	TSPAN1	TMEM220	AC021594.2	ALOX12B	KNL1	PPP1R8	SEMA5A	ZNF138	AC010261.2	AC002550.1	IL1RAPL2	TMEM71	SERPINB8	DESI1	ESCO1	MAMLD1	DRD3	BAP1	ALKAL2	MLH1	RCVRN	AC074011.1	CELF2-AS2	AC011824.2	DENND3	IDH1	SPNS3	IL27RA	CEMIP	LINC01949	AC245297.3	INO80E	GRIP2	LSM12	LINC02405	SNX24	ZNF846	DEF6	PUS7	TOLLIP-AS1	AC004241.1	CR1L	ARHGEF15	AC026469.1	ISM1	MAP1LC3B2	ALG12	AC108866.1	AC092835.1	EAPP	PACRG-AS3	PSG2	AC068234.3	DAPL1	RORB	ETNK2	AC243571.2	AC090138.1	MSANTD3	ZNF404	SLC9A7	USP10	KCNMB4	RABGEF1	AC096639.1	AC090376.1	SPOCK2	LIMA1	ARMCX5	CD81	SPINT2	AC100810.1	AC079610.1	LIPH	DNAJC2	WASHC5	PLAC8L1	LINC01443	AC121154.1	AC114546.1	KIAA1468	GALNT16	EIF4ENIF1	DLEU2	CNOT6	TEX9	CXXC5	AC073842.1	RBM22	LINC02488	SYT5	AC021006.2	GPRIN3	ASPDH	IDO1	LINC01471	ATAD2	AP003354.2	JAK1	LINC02585	ERI3	ACADM	CCBE1	AMY2B	AC100793.2	PRDM4	SLC35D1	MYLIP	OBSCN-AS1	ZNF684	EIF4E2	ABAT	TTPA	SNF8	AC092159.1	GTF2IRD2	GPR156	MAGOHB	UHRF1BP1L	AC010618.3	KBTBD8	AC090971.2	NFYB	RSPH3	INSM2	SASH1	PRRT3-AS1	SEC14L6	HBQ1	TRIM28	NPHS1	AC090993.1	AC127164.1	GDI2	EML5	GPC6	ALKBH8	PCSK1	ZNF441	LRRC4B	CEBPD	ACSL1	SPARC	AC015922.4	FILNC1	PPM1A	AP001628.1	RALY	C8ORF86	LINC01498	AC010624.2	AC008870.4	SELE	AL121983.2	AC008581.2	AK5	AC024575.1	U62317.3	LINC02551	ANP32B	RCC2	SV2A	TMEM116	AC016717.2	CUL4A	TSPAN17	AC046143.1	MASP2	POR	SKAP1	CACNA1G	NBPF11	AC117503.1	AC093673.2	SEC22A	AL390957.1	KIF3B	NEK6	TMOD2	FAM90A1	NGEF	AC092131.1	USP50	DEXI	AC243967.2	EDC3	AC244035.1	KTN1-AS1	AC008781.2	HSPB8	CD300LF	CDK6	CACNA1C-AS1	HGS	GNPTAB	AL034405.1	TRIM44	ACOX2	LINC02226	ODF2L	KCTD19	AL133406.3	AC104532.2	MLH3	GEMIN6	RBM24	CAPN14	AP002892.1	OR3A2	UCK2	CNEP1R1	AC009303.2	SLC25A23	FBL	SHOC2	AC092667.1	RGS9	MTM1	LIMK1	LINC00621	NDRG3	MCM6	AL589843.1	ZNF598	CCDC154	DGKK	LPCAT4	ARGFX	DIRAS1	TEX101	SMIM2-AS1	NECTIN1	ARHGAP25	HEXA-AS1	LSR	AC135050.2	ENTPD5	UCKL1-AS1	C2ORF73	AC005280.2	AC092111.3	TRIQK	DACT3	AC097359.3	C3ORF62	BLNK	SAMHD1	HTR3E	AL354732.1	AC122685.1	OGFOD1	AC126696.1	MAU2	ZNF41	DDX3X	INF2	RESP18	IPO4	DIO2	PALM2-AKAP2	ZNF710-AS1	ADCY1	BRSK2	SLC30A7	TTC26	LRRC41	AC090630.1	CYB561A3	LINC02507	C2ORF68	GABRA2	RCAN3	NR2F2-AS1	AC005670.2	ERBIN	DDX31	AL160191.1	C9ORF152	OTULIN	SH3GLB1	TEN1	LINC01562	CTDP1	AC025244.1	CXORF38	STK32B	HSF1	ITGA5	GNB4	SLC26A6	AC008649.1	ATL3	LINC00866	TBKBP1	ARNTL	AC007099.1	EFEMP2	AP000223.1	AP000763.3	LSM8	BRPF1	ITGB2	HORMAD1	PROS1	HYOU1	XIAP	TUBA1C	GAPVD1	PDE6D	KANSL1	HELQ	HMGXB3	LRP12	CEP41	AP3S2	H1FX-AS1	LYG2	AC096642.1	SYT17	AL022329.1	FAM78B	BX293535.1	AC135050.4	OR2M4	CAB39	MT-CO1	DNAJB1	LINC02360	TNFSF18	CHST1	IGSF11	COL20A1	LINC02241	AC068599.1	AC012594.1	AC117383.1	LMBRD1	GPR180	SSC4D	CEP83	PHGDH	MAP1S	TMEM209	ARID5A	ZNF408	FP565260.1	TTC1	AC004839.1	AL442647.1	SLC41A1	MAT2A	ENDOV	TM9SF2	SVIL	FBLIM1	AL359715.1	ORAOV1	SMPD4	AL121832.2	AC008440.2	SCYL2	MT-ND4L	ZNF182	EDAR	WDHD1	RGS11	ETFDH	DUOXA1	TC2N	TPP1	FLOT1	AC002351.1	MYO18B	FAS	ZNF597	MYL12A	AARD	AL512625.2	CARD10	MBOAT7	DTX4	ZNF680	AC108472.1	AC093901.1	SLC22A3	TNPO1	CFAP57	LONP1	GSTM3	TIMM9	KCNMA1	BICC1	AC009646.2	PPP1R1B	PTK2B	DPY19L3	AL158071.1	RBBP9	LYPD5	LINC01440	WDR63	SLC5A12	AC073263.1	CHD4	RTF2	CHRNA10	AC100814.1	PNPLA3	F3	ZNF433	OPLAH	PDCD11	NBAS	AL365275.1	CA4	GAA	DNAH5	RDX	DNAJC25-GNG10	AC093525.7	AL583836.1	INHBB	NUP85	SFI1	RWDD2B	AKAIN1	AKAP7	ESYT1	AC092681.3	AP003096.1	SLC35B2	NUP160	AC006042.2	AC005920.1	DBR1	OSCP1	HNRNPA2B1	AC105383.1	PLK4	AMH	DET1	ARHGAP11A	ABCA13	MTHFD2	IQCE	RFTN1	FAM208A	MYO9B	AC010149.1	ITFG2	INTS6-AS1	PTRH1	KCNAB3	C6ORF203	C13ORF46	XG	GBA2	AC008780.2	C19ORF18	AC004922.1	AC007038.1	TET1	GAS2L2	CYP2D6	PLA2G16	JAM2	LINC00937	UBTF	PGRMC2	LINC01990	WLS	URI1	ABHD17C	PP2D1	FYB1	MFAP3L	SERPINE2	FSIP2-AS1	ZNF7	ATG4D	CLVS2	AC107973.1	AL512791.1	C10ORF143	FHL1	ZNF526	CROCC	SLC40A1	PTGFRN	AP006623.1	COX18	CLDN20	CHMP6	ELAVL2	CILP2	AP001432.1	MYO5B	B9D2	IGF1	SV2B	IL21R	MRM2	RABEP1	CYB561	HSBP1L1	RTL9	TM7SF2	RUFY2	COG1	NBPF9	VASP	AC012507.2	AC089999.1	USF2	HAVCR2	AC006547.2	AP006621.3	DPYSL3	TTTY14	AC116565.1	CLDN9	MSH3	PPIP5K1	LHX1-DT	SSTR1	ZDHHC19	AP001267.2	FAM66D	PLAC9	NDFIP2	SLC25A10	ACAP1	AL136460.1	PRMT9	AC105942.1	LINC01754	REEP6	MIR3142HG	MDGA1	AP005242.1	ABL2	CELA2B	MYO7B	NUDT4	AC107982.3	MIER2	CBX1	ATXN7	AC113386.1	GLG1	CFAP44	RXYLT1	FRMD6-AS2	ZSCAN21	PIK3AP1	AC002383.1	LYN	PEX12	RAMP2-AS1	ANKRD54	SH2B1	TBC1D22B	MICU3	EZH1	AL445426.1	CD8A	ZNF721	SPACA3	POLR1D	RILPL1	WDR97	FAM168B	FBXL16	CYP51A1-AS1	AC016903.2	DRD2	HAPLN4	TMEM54	FBXO31	SLC30A1	AF279873.4	TXNL4B	TMEM169	RAB34	ENTPD1-AS1	ELK4	CLSTN3	STX1A	TUBGCP5	HSF2BP	TEK	AC008728.1	WAC-AS1	AC105430.1	AC107884.1	AL117336.1	BEND4	RTKN2	FAM118B	AL031985.4	TAPBP	POU5F1	ALOX12	RNF26	ASB17	AL355472.1	AC026412.3	HTR4	PRKCZ	ZFP69B	IQCH	TSPYL1	EIF3K	RASGRP4	BTN2A1	DOC2A	G6PC3	AC068724.3	C2ORF66	PLA2G4C	ZNF554	USP14	WDR35	A2ML1-AS1	FASTKD3	GPR155	ZNF831	KIF4A	SYNPR	MMP17	SLC31A2	TYR	SMARCA1	POU6F1	AC096576.3	AL080276.2	SIRT5	SOX11	ARRB2	SLC6A1-AS1	KYNU	BRINP3	AC008575.1	ZNF512	TELO2	RGS19	B3GNT9	AP003555.2	CXCL17	MRGBP	AC093827.5	RNF165	GABRR1	AC090282.1	KDELC1	PDLIM5	AC092803.2	CEP76	GDPD3	CYBC1	SLC48A1	NETO1	SPG21	MAMSTR	PKHD1	EPN3	AGPAT3	DLEU7	SRRM2	LINC01483	DNMBP	DNM1P35	PAX3	ZNF496	PSMD11	AL445248.1	SIRT7	TSHR	BRWD3	IL11RA	AC008591.1	TUBGCP2	LRCH3	MGLL	CD81-AS1	D2HGDH	ARHGEF6	C3ORF33	CLSTN1	CDC16	IK	ARHGAP33	AC022384.1	AL121821.1	CRTC3-AS1	AMFR	CPD	SZT2	LGI3	TRAK1	RSU1	USP2-AS1	TNFRSF14	AGPAT5	CCDC168	SLC45A2	DTX1	PLEKHA2	TMEM65	AF111167.2	ZNF804B	GNG2	POLR2H	AC007384.1	RBP5	C2ORF71	TM6SF2	ZNF319	UBTD1	AC138956.1	YAF2	NEK5	HEPN1	FSTL1	AL606516.1	DND1	CLSTN2	LOXL2	PSMB9	FAM151B	ZNF33A	MAP3K7CL	FAM43B	GDF7	ID2	CCDC7	AC093535.1	AC080188.1	SLC25A15	ETAA1	ALK	CAB39L	CALHM2	AL589765.6	NBPF19	AC002070.1	PHF7	ARFGAP2	NPPA	RRBP1	PPP1R3G	AC096669.1	AL022323.4	LEMD1	PNPLA1	GABRA3	PLEKHM2	CHRNA2	DOCK4	AL359915.1	APOA1-AS	IDO2	ACSF3	TMEM50B	LATS2	TOPBP1	BIRC3	GRM1	CEP57	AC093503.2	GREB1L	AL139353.2	PSMG2	AC138512.1	SPSB2	SLC3A2	RAB9B	IPO7	HADH	AC023762.1	AC073111.5	HELZ	SFTA3	ARHGEF1	FNIP2	ZNF582	UBE2QL1	MMD2	INTS8	NAB2	NEDD4	GLB1L2	NAGA	SLC35A2	VIPR1	ADGRE5	SRA1	SLC25A41	MIF4GD	SLC12A8	VSIG10	GRAMD4	AL157834.2	ARNT2	ZKSCAN4	ASIC4	ELMO1	ZNF197	SENP2	GJB7	AC007952.4	AC024257.1	GRK2	AC095055.1	EXOSC5	INPP1	GORASP1	ODF2	VSTM5	ACAD8	ARVCF	DOCK1	TMEM101	AL031594.1	AC092142.1	PCNX4	ATP2C2-AS1	DCAF13	ZFY-AS1	GPR158-AS1	AC005329.1	PUSL1	AC004943.2	PIGL	LINC01229	SPDEF	AC139530.3	MTRR	BCAP29	SH3GLB2	UHRF2	KIF2A	LINC01983	SSFA2	AL035078.4	LINC01982	TMEM120A	HEATR5A	RHOBTB2	BCL9	TIMM50	MAGEB17	AL356124.2	AC009185.1	VPS41	AC012360.3	RASA2	THG1L	IGLON5	ECD	PTPN1	DENND4B	AC092674.1	EXOC3	LINC00051	KLF9	RAD23B	CNKSR1	AC006030.1	SIM2	BX322234.1	TMX1	GADD45B	EIF3M	SNTN	AC126177.2	GALNT12	PARD6B	FAM201A	SH2D4B	BTN3A3	ABCA7	SLC20A1	PANK3	CEPT1	TFEB	SLC7A4	AC023136.1	NPNT	SPACA6P-AS	AC020912.1	AP000254.1	AL035425.2	ZGRF1	OGT	ZBTB34	TMEM51	ALDH8A1	TRIM69	NKRF	ATP6V0D2	MYH7B	SCGB2B2	MYO16-AS1	RNF215	AC145124.1	CCNE2	SAP30L	FNBP4	TACO1	ISG15	TIAL1	ARL10	POLR1E	C11ORF71	CD274	SETD1B	BPNT1	MIR210HG	LINC02012	AC008764.1	AC034195.1	SDHB	AC097103.2	AC007681.1	AGBL2	ATG2B	PDE3B	SLC25A53	PFKP	AL590432.1	AGO1	FAM3D-AS1	AF129408.1	LUC7L2	MORC3	AC011595.2	AC062017.1	AC087276.2	ACCS	MAN2B1	SYT11	SUZ12	TRANK1	RFC3	VSTM4	DNASE2B	ACOT11	GIPC2	AC002066.1	AC092118.2	MCUB	FERMT2	KMT2D	BRMS1L	AC007388.1	PDP1	AC010197.1	FAM219B	GBP6	TAF1B	U2SURP	RNF25	AL355500.1	PDE1A	NRBF2	LURAP1L	ZNRF1	ZC3H4	UBE2D4	LINC00667	ROPN1L	PTRH2	AL162725.2	MTTP	AC087386.1	ARHGAP1	LINC00642	ESD	TRIM41	CERK	ROR1	ZSCAN2	AC068473.1	SQLE	EPHA5-AS1	AC037486.1	AC100872.1	SUGCT	AC090572.3	PLPP3	ZNF83	APOL2	ASS1	AC079465.1	ARL6	POGK	PSMB8	CDC40	SEMA6A-AS2	SMIM35	TMEM87A	LINC02211	IFIT1	LINC00504	IKBKB	NPIPA8	PDE6A	AMZ1	DSEL	DDX51	PHLDA2	DUS3L	PARP6	AC004596.1	NOXRED1	DELE1	RBBP7	ABHD2	LMX1B	YEATS2	AC100839.1	FBXW2	AIFM1	CRLS1	KLRC1	ADGRG1	GTF2I	PRKX	LOR	AC010326.2	FRMPD3	DYRK3	AC012508.2	CYP27C1	MAP3K12	SRSF8	USO1	UBL3	PNO1	AL391117.1	MEN1	AC003988.1	CEACAM1	AL049650.1	XPO1	AL161457.2	CTHRC1	MTURN	AC017074.1	NREP	MTHFD1L	ATP6V1G2-DDX39B	ARSA	C20ORF202	KLF6	GCOM1	RERGL	AC135782.1	AC010857.1	AC026780.2	AC008537.1	GLS2	AC090124.1	AC025262.1	AC005154.5	AL512625.3	GPATCH3	PER2	TRIM61	BRD7	SMC6	UBR3	CCZ1	ADGB	AXL	USP25	BCORL1	AC100803.3	C2ORF40	AC116651.1	ASB6	AL135818.2	PCGF3	CPSF6	MIR4422HG	XRN2	MAP4K5	AP003392.6	TAZ	AC123912.4	AC021351.1	CDAN1	GAR1	ANKDD1A	DUSP3	MYBPC2	RALGDS	CHL1	VWF	BUD23	OR2T6	AL355339.1	HAVCR1	STEAP3	CMPK2	DCC	AL049597.2	WARS	AC017083.3	MXD1	ALB	BRD4	SUN3	AL133351.1	BSDC1	ACTC1	MUC4	LAPTM5	SHISAL2B	TBX1	FAM96A	GEMIN5	SLC39A1	ASIC3	ADCYAP1R1	CDCA7	ZFP82	LRRC17	LINC02389	MGAT1	POP1	SLC6A17	NELFCD	AC007920.2	MBLAC1	MME	AL731533.2	GNL2	NSUN5	CELSR2	DLAT	SLC36A4	C4BPA	AL118523.1	SLC44A1	FBXL3	C5ORF67	FNDC3B	AATF	ARID4A	RNF149	ZNF280B	BCLAF1	LVRN	BRCC3	PAQR9	TTC25	PTOV1	FARP1	OTOA	FAM71F2	ARMC6	HSCB	AL157834.1	TSPAN33	SNRNP70	TTC9	GPR89B	AC074032.1	LINC02198	AC005304.1	DIRC2	SEH1L	BAG3	ITGA9	ZBTB48	AL157935.2	AL450442.1	RIMKLB	NLGN4Y	MREG	AL356056.2	NFE2L2	BSN	PAK1	LINC02062	AC006942.1	AL138690.1	KCTD11	ABHD8	IFNAR1	EYA4	UBE2D3	B3GALT2	AC025682.1	AL136382.1	ILK	AP000275.2	AF038458.3	PEX26	CCDC6	RPGRIP1	HLA-DOB	AC093668.2	SYNJ1	AC068620.2	AC010132.1	STAC2	OTUD5	CYP4V2	PLTP	ZNF221	SCN7A	AC092436.4	AC110491.2	ZP3	AC007100.1	AC092794.2	AC124312.1	ASMTL-AS1	LAP3	PTPN7	CRABP2	RAB12	CCDC102B	A2M	AC016907.2	AC099850.2	SPINT1	AC007292.3	PLRG1	TEX26	SPTSSB	COL28A1	FBXL19	ZHX2	TMEM185A	GATB	TMEM8A	ADAMTS9	GPLD1	ASCL1	PPP4C	DDX20	SLC26A11	SEC14L4	NOB1	HMGCL	UPF3A	CXORF58	LINC02027	Z99774.1	SSTR3	AC116616.1	IGFBP7-AS1	STAT2	AC005999.1	CRCP	ZMYM1	CA10	PUS1	FYCO1	AC021321.1	PCSK1N	MVD	PPP1R35	UGGT2	AC078993.1	AC092683.2	AC004112.1	SPHKAP	MAN2A2	INTS6	MAML1	RBP2	RCN3	DUSP14	ANKRD27	SLCO2B1	MIR2052HG	LINC01352	GFRA1	C1GALT1	LRRTM2	PHF12	DNM1L	OGN	AC010226.1	OR51E2	WNT7B	NR2C2AP	GLRA1	AC009630.1	RIBC2	AC233976.1	KIF14	ZNF853	UAP1L1	CANX	FSIP2	ABCC6	TP53TG1	TXNL4A	AC025580.3	NKAIN1	PSPH	UCN	MTPAP	OXR1	AC007529.2	CRYGS	LINC02497	AP001781.1	AC019131.1	MALSU1	RIN1	MARK1	RIIAD1	CYTH2	NLN	TBXAS1	ACAT1	ALAD	AL451070.1	ZNF829	GRHL2	SLC22A31	DNTTIP2	AP000350.4	ANGEL1	AC132192.1	AL591242.1	ZSWIM1	STK39	FNBP1L	SS18L2	C1ORF53	ZNF514	BMP2K	TRAF4	Z98752.3	PKIA	AC008269.1	ZNF157	WASHC2A	CEP104	PGM5	CLCN2	AL138762.1	DAZAP1	B4GALNT4	CAPZA1	OR2L13	AC009951.2	ZNF287	RUVBL2	ADGRE2	AC068631.1	LINC02158	EPS8L2	PUM3	AL359643.3	AL365255.1	SCAF4	AC009961.1	TMEM108-AS1	FSHR	SLC25A40	AC130324.1	FBXO16	LRRC58	SMPD2	CCDC22	AC104985.2	DLX5	CNST	EGF	CREB3L1	IFFO2	GMFB	LINC01891	DNAH1	GAB4	DMKN	NUDT6	CEP112	C19ORF44	MASP1	SPART	HLA-B	JMJD4	ATXN7L2	WAS	SRRM2-AS1	SEC61A2	TPTE	SVOP	XKR9	LINC02328	POFUT2	AC024563.1	PAQR3	AL590705.3	AC073316.3	ASB3	LEO1	MPHOSPH6	LINC01289	CXCL14	GLIPR2	CCHCR1	AC009403.1	ZHX1-C8ORF76	HSPBAP1	AC004704.1	PIRT	ATP13A3	AC069277.1	MRAP2	GALNT3	BLM	C5AR1	STPG4	SNAI2	RFXAP	PPP1R1C	ID2-AS1	AP003396.3	BCAR3	CLCN3	LMLN	AC107871.2	CASS4	PANK2	AL122019.1	AL137779.2	NXPE1	NAIF1	PLA2R1	ORMDL1	ACAP2	KCTD12	NBR1	LINC01179	GTPBP1	TMEM196	DOK3	AC034102.3	FBLN1	AC010325.1	ZNF503-AS1	TMEM259	ZBTB14	GACAT1	VPS37C	FAM184B	HMGCS1	USP36	SLC2A11	CORO1B	PTPN3	CCDC150	RBBP8	LINC02300	SPC25	PATL2	FAM83A	NOX1	ZNF529	AC107067.1	AC012065.4	PDZRN4	RWDD2A	AREG	AL513190.1	PCDH10	AC090186.1	TMEM170B	CES3	AL137779.1	AKAP1	AP003469.4	AC069224.1	ZFYVE21	SP100	AL353588.1	AL137230.1	CBLN1	AC013468.1	SLC5A6	TBC1D3	ZNF805	WDR66	MANSC4	AL356740.1	RRNAD1	PLPP1	MT-ND5	ZNF783	TRAPPC9	KCNH8	AC026458.2	KDM5C	FBN2	UPRT	MCM9	RIPK1	LDHC	AC245452.1	HPN	LINC02511	NTM	GRAPL	ABCA12	NUP54	AC020915.5	RDH13	CA5B	LINC01235	SMO	CFAP58	PLEKHA8	CREBRF	AC092167.1	ESR1	GNG4	PLEKHF1	AL118558.4	LRIT3	AC006480.2	TMSB15B-1	NXPH2	AL596275.2	SLA	BCDIN3D-AS1	C7	CHRM5	TMSB15B	FAM107A	FZD9	RAB37	ZNF446	DLST	RRN3	PRKCB	LINC01643	EIF3A	ZNF14	AC018878.1	B4GALT1	GYPA	ALKBH4	ZNF141	MAP3K8	POMGNT2	TIMP4	AC009365.1	THUMPD2	AC016700.3	AC022034.2	METRN	TBC1D31	SPAG17	EVI5L	AC078845.1	SLC29A3	AL391987.2	MLX	NECAB2	OSCAR	UBE2R2-AS1	DLK2	PEA15	PLUT	VWA8-AS1	MUM1	C22ORF34	AC006299.1	LINC00934	MEP1B	SIRT3	NPR2	MYH11	RNF6	CELF5	NAAA	STXBP3	AC092620.1	GFI1B	DERA	PBX4	PNCK	CASP3	CGGBP1	BCAT2	AL391261.2	AC092376.1	G3BP1	EBF4	NEURL1-AS1	DNAJC13	AC020779.2	PHC2	UBE3A	DDIAS	PARP1	DNASE1L1	LZTS1-AS1	FADS2	TMEM229B	AL590822.2	AC009113.1	CELF1	AGA	F8A1	DCST1	YRDC	CHD1	AC005261.3	CARD14	AC007991.3	FAM131A	AL359237.1	ABTB2	VAMP4	NEB	CCDC83	APOE	AL078459.1	MMP25	LINC01632	DUSP19	LTBP4	ATXN2L	KLHL36	PHF21B	LINC00923	ANKRD34C	WDR26	AL117350.1	PPP2R2D	FAM151A	CNIH2	LRRC45	SEPT3	MDFIC2	LINC00624	LINC01811	PGC	SCP2	AHNAK	LAMB1	CRIM1	TPPP3	ABCG2	NTMT1	SLC9A8	MIR4458HG	EIF1AD	CFAP53	C12ORF73	RXRB	AC100858.3	PPOX	PINX1	DCAF12L2	SPACA5	AATK	AC008825.1	FANCF	EXOC7	PINLYP	AL021408.1	RCL1	VPS45	AC010978.1	SPATA4	SIN3B	NDUFS4	ATXN10	OR2M2	FAAP20	NSMAF	TG	MRPS25	SFPQ	PRPF39	AC009226.1	TBC1D10A	DNAJC3	PLEKHA4	NUDT5	Z84488.2	SLC6A9	CHRNA6	AL592182.2	POLR3F	LINC02553	ZNF331	RHBDL3	UGT2B7	BTBD16	SIAE	SLC5A4	C2CD6	RABL6	HS3ST3A1	UBE2B	GUCA1C	TRAM2	CSRP1	COL6A6	ZNF71	LYRM7	AC020765.2	PLCD4	ITGA7	HBA2	WDPCP	OTUD6B	PRNP	AC008443.5	AL732314.4	AL139158.2	NPAS1	ITGB3BP	NUPL2	SFXN1	IVNS1ABP	AC012358.3	ELP6	PRKCSH	MFF	MROH8	TRIM58	SIDT1	RPA1	AC104472.3	SPOP	CCL28	AC105277.1	GEMIN8	KPNA6	EFCAB11	KIF26B	PRPH2	C5ORF15	RNF168	ZDHHC8	AC008758.2	NRM	HACD4	PRCD	AC118553.1	AC008569.1	ANKRD52	PTGIR	NEMP2	CA7	ANXA6	DIDO1	AZU1	GNB1	GIF	AC004485.1	SGCG	SHC2	AL359643.2	MLF1	OR2M3	RP1L1	TSTD3	ARMC5	CYP3A4	AC024022.1	LINC00266-1	TMEM140	MCRS1	NELFA	USP32	LINC01258	RAB11B	GLIPR1L2	FOXG1	SGPP1	SDHAF4	AC115618.1	AL121972.1	RPRM	AC004865.2	DNAL1	LRRC20	AC104035.1	SDCBP2	AC016705.2	QRSL1	ATL1	BNC2	AC055811.2	SAXO2	ZFHX3	TLK2	MSMO1	AC004862.1	SLC11A1	LINC01759	MGAT2	GATM	CDK15	TIMM23B	ACAD9	TNFSF4	GPR1	DRICH1	EMB	ABCB1	AC007938.3	SNAPC1	HDAC7	PAX2	RBM34	SLC7A8	AC002064.1	USP45	AC006130.1	PRLHR	SNX16	LINC01311	C1ORF56	NECAB3	SARS2	FP325318.1	RAB2A	AC068768.1	NFRKB	TMEM106B	ZNF527	AL031275.1	ZNF48	NBPF26	KDR	TMEM132E	H2AFY	AC005520.2	PRDM12	MEIOB	GALNT8	EBP	HRNR	GIGYF2	RNF8	RNFT1-DT	CUX2	CNTNAP3B	RRP12	AC010997.3	ADRA2C	AC012363.1	HYPK	MED21	PMS2	STAG2	LAMC1	ZNHIT6	AL118506.1	GRID1-AS1	TARS2	POLRMT	AC011444.3	CTNND1	GALNT10	C11ORF87	TMEM179	IRF2BP2	TRIM7	PMPCB	PLAA	RNASEH2C	CADPS2	RCC1	DARS-AS1	AC087280.2	RAVER1	AC087477.2	NBL1	USP28	ZMYM5	ZDHHC11	MANEAL	RAP2C	SCO1	AC130324.3	SLC24A1	ATAD5	PRR11	FYB2	RNPC3	ZDHHC22	IFT81	ATRX	CRYZ	TAOK2	HHIPL1	SGSM2	ABCA2	ENPP1	RIMS3	AL513323.1	RRS1	FAM153B	MTRNR2L3	GRAMD1C	CDCA3	DCAF1	TANGO2	AL358781.1	SLC12A2	AC130456.2	AL121658.1	ZBTB11	ZNF559-ZNF177	GSTM2	LRRC39	AC034236.2	B4GALNT3	AC117386.1	AC093639.1	AC090510.1	ZFPM1	GRN	TRIM4	AC069185.1	USP19	GAS7	MRPS35	AP003393.1	ZDHHC12	CENPF	TMEM250	VEZT	RFX3-AS1	GAS2	AL049749.1	GPR63	AC100830.1	AC090527.2	MTFP1	B3GNT4	ZIM2	PLXNB2	SLC1A4	FBXO9	CHKB	AL139424.2	TIGIT	TNFRSF25	OSGEP	HACE1	LINC02253	ADGRG2	FOLR3	AC005165.1	AC125618.1	AL139412.1	KLHL14	USP7	ESPNL	AL136964.1	ADAM29	AL137003.2	ABTB1	SNAI3-AS1	POLE	GFOD1	PDLIM7	PANK4	USP6NL	ADAMTS19	B3GALNT2	EIF2AK2	AL359220.1	SMAD3	CLDND1	FER1L5	PQLC1	WDR41	SIK2	C16ORF95	DUSP9	CLDN12	U91319.1	CDH3	NOD1	OR8S1	DECR1	BORCS6	C2ORF48	TLR5	C6	HPS3	REEP4	FAM189A1	ITGB1-DT	MGMT	LMBRD2	LINC01521	NAF1	B3GALT4	LEPROTL1	TOP3A	AC078929.1	FAM234A	HSPD1	LINC01115	CAGE1	NCK1	THAP1	FUT2	FAM241A	AC011603.2	FRMD3	MN1	AC005037.1	LINC01993	UBXN4	ATAD2B	AC073288.1	PPP2R5B	AC012360.1	AC010255.3	RAB35	AL691447.2	AL035681.1	CDK16	HUWE1	PPP1R1A	LINC01618	GALR1	GLS	ZSWIM4	ADH5	PAX5	TGM1	EFCAB6-AS1	CCDC9B	WDR73	ABCB4	POLI	PRPF31	RSRC1	ZNF84	LINC02145	TFRC	ZNF224	AC006511.4	CYP2E1	CASD1	TIGD6	FOPNL	PRRX1	AC126177.4	SNHG21	PDE8B	AC036108.3	GALNT11	LINC00884	NCAPD2	TIMMDC1	KIF18B	ANOS1	LACC1	MTBP	ARHGAP4	REXO1	AC090193.1	E2F6	DIO1	AC005632.4	SULF1	AP003108.1	OBSCN	CHAMP1	TMEM68	SERPINB9P1	NPL	TBC1D17	CORO2A	HDAC1	RGS13	AC091132.2	ABHD4	PARD3-AS1	NUDT2	AL158163.1	AL132780.1	AKNAD1	DYNC1H1	PIK3C2G	CEP135	LIG1	GCNT7	NOTCH3	GNLY	PRPF3	SYNPO2L	CFAP77	AC104073.4	LINC01748	ADSS	TPCN1	TMEM225B	CPLX2	PLS3	CHD3	AL162417.1	NEURL2	LRRC56	AC092809.4	RTP5	CCNYL1	ZUP1	SUCO	AL590867.1	ZNF778	L3MBTL2	AC006504.2	FADD	TGFBRAP1	NUDT12	DCT	NMBR	AL121935.1	SP5	AC032011.1	FER1L6	TCAF2	HFM1	AC092614.1	LINC00469	SMNDC1	ACHE	PDZD4	ECSIT	NUCB1	AC010890.1	TYW1B	NPSR1	DDX58	RAE1	GAL	OR2AG2	LINC02139	SAP30L-AS1	LINC02556	TRUB2	FBXO36	SIKE1	MFSD8	AC004448.2	CYP2R1	SEC16A	ANO4	IQCN	SLCO4C1	CPT1A	HIST1H2BN	ZNF32	NSFL1C	ADGRA1	ENTPD4	LINC00314	AL589666.1	ORC2	SLC38A7	HLF	ASMT	SIRT1	MGST2	RPL39L	AC034243.1	ATF5	C22ORF46	AC025465.1	C1GALT1C1	PHEX-AS1	ARMC12	MAPK1	NAPG	AC004554.2	Z83844.1	ADORA2B	SLC35A4	PPP1R21	TMEM230	EPAS1	ADNP2	PSMG3-AS1	GOLGA8N	FP236383.1	TMEM44-AS1	ESRRA	CSTF1	ADAR	EIF2S1	EMC8	FAM207A	OTUD3	ZNF253	DENND4C	PLAUR	AIPL1	MRPL58	UBE2Q2L	AP003181.1	FAM47E	AC008011.2	VEPH1	ADA2	TPM1	UTP3	ZBTB5	THOC6	ABCG4	OSTC	ZNF382	AC034102.4	AFAP1-AS1	MAML2	FAM221B	FAM95B1	AC125611.4	FOCAD	AC084782.1	AC139530.2	ZRANB2-AS1	AC007040.2	LINC00271	KBTBD6	MIER3	LINGO1	EGLN1	RENBP	AC016590.1	ERICH6B	CMYA5	AP001816.1	COL19A1	AC114763.1	MYL5	PEMT	CNTNAP1	DEPTOR	CAMSAP3	AC093627.5	PTCHD1-AS	C1ORF198	CCNK	CLEC4G	VAC14-AS1	GRB14	FO681492.1	LACTB2-AS1	TMEM147-AS1	SSPO	UBAC1	AL160291.1	BFSP1	RAB3D	EXOC1	AL354771.1	AC009299.3	SMC1B	MTREX	AC005324.3	HLTF	PDGFRL	SCAMP3	LINC02532	IRF2BP1	CHORDC1	AC092335.1	TMEM154	WDR5B	AL136980.1	PSEN1	GK3P	USP43	CABP7	MINDY3	AL445623.2	AC016395.1	AL121672.2	ERICH2	AC244517.2	RHOBTB1	GAL3ST2	CTU1	AC114271.1	GPR89A	CCDC61	AL356961.1	RIPPLY2	FAM198B	PSG8	CCDC40	RAD21L1	AC011247.1	KIAA0100	ASXL2	KIF13B	MAL2-AS1	HSPA4	VWA5B2	LPP	HMGN5	HEATR5B	IL20RB-AS1	ANKRD46	GCNT2	ZNF490	SS18	FAM111A-DT	EML4	AC016987.1	HTT	INKA2	CENPH	RPGRIP1L	LINC02040	LPCAT1	OBSL1	AL162311.3	UBIAD1	WWTR1	AC068491.2	RIF1	MYCNOS	ST3GAL5	LRRFIP1	AL161645.1	PPM1D	ATP1A2	TRMT2B	ZNF780A	LRRC34	RAD54L2	COPB1	AC093655.1	ZNF214	LINC01162	CHTF18	WDR60	EIF2S3B	INSL3	AC100793.3	SHQ1	CPNE4	HNRNPH3	AC139491.4	BRIP1	SLFN5	RAB1B	AC106779.1	KLC4	FBLN7	AL031283.1	AP005131.1	GABPB1-AS1	UBTD2	YARS2	YBX3	C19ORF12	CD58	SLC9B1	KANSL3	RNF145	MORC1	FRRS1L	KRCC1	CCDC91	CHST8	AC009264.1	IGSF8	WRAP53	CEP78	ALDH1L1	CFLAR-AS1	C21ORF58	TIMM21	ANKZF1	CCZ1B	BCAT1	RBL2	FCHSD1	AC004014.1	RABL2A	RIN3	PTHLH	MAP7D2	PHKG2	TFDP1	CADM3-AS1	SLC30A8	MOCS2	C16ORF45	IARS	AL157832.1	MAP1B	GSK3A	MPRIP	AL354861.2	PCDH12	AC019131.2	HNRNPA3	MUL1	ALG14	AC074387.1	C6ORF10	PELP1	MAS1	SRRM5	BCHE	PRC1-AS1	EFCAB12	AC090572.2	MTMR8	SYNJ2	UTY	LINC02316	GHRLOS	PI4KB	AC069272.1	CNTN4-AS1	C4ORF46	AC087855.1	DIAPH2-AS1	PLN	AC073336.1	RGS3	LRGUK	NLRP2	NRXN2	TMPRSS11F	AL135925.1	LYPLA1	LINC01655	TRIM16	AC009975.2	EDRF1	EFCAB10	ZNF793-AS1	P3H1	GPN1	LINC02388	GAS6	GINS1	NR1D2	ZNF99	AL138689.2	MEPCE	AC004076.1	LINC01900	ZBTB45	STX16-NPEPL1	METTL23	LINC00880	FAM110B	TIMELESS	ESYT2	CRAT	CITED4	AL132996.1	CPA6	AL450306.1	LINC01586	SNX2	PROSER1	AC008695.1	AC015845.2	SF3A2	DHX8	AC090204.1	NQO1	MTHFSD	MYNN	IDE	SBNO1	HECA	AL109933.1	PCMTD2	GLMP	PGS1	MARCH5	SLC22A1	WDR77	CTBP2	AC104088.1	SAMD3	CACNG1	LINC00342	PSMC3IP	DEPDC4	FADS6	TRIM3	RBM45	NPIPB12	GEMIN4	ARNT	PDE8A	RBFOX2	AC073073.2	STK35	AUP1	SOX5	AL109930.1	TDRD9	FAM53C	RGL4	AMDHD2	VIT	AC000068.1	C7ORF61	DHFR2	POM121C	AC091551.1	MSS51	RALBP1	MRPL39	PIR	EIF3J-DT	TMEM191C	ADPRM	CYP2C8	ANKEF1	LINC00957	AC055822.1	LRRC2	AC005304.3	AC112503.1	NR4A2	DCAF4	TBC1D24	NXPH4	AL591885.1	FAM228B	PM20D2	FBXO8	MDM1	ACVR1	KCNJ13	SIRT2	ASAP2	PCCB	AC104257.1	RNF122	MTIF3	ZNF675	NRBP1	ARHGEF9	CBLN2	PCDHB10	AC079354.1	SYNPR-AS1	KCNK13	FAM181A	CGREF1	C11ORF24	ZNF283	PARP12	TTC38	TRMT2A	GRIK3	CUL1	AC093157.1	TTLL7	AL356488.3	AP2B1	SUSD5	PRPSAP1	AC079298.3	UBE2J1	DHCR7	BOK-AS1	ZPLD1	SPINK5	NOX4	SMCO1	SGK3	WNT2B	TMED7-TICAM2	AC099560.1	ZNF497	DSC3	SCD	C10ORF142	AC139149.1	AL512288.1	TTC39C	CHPF2	BUB1B	COBLL1	TMEM41B	TMEM87B	AL645940.1	ASNS	NAALADL1	MRC2	FLAD1	C15ORF59-AS1	SLC25A31	C3ORF52	AC092634.3	EXOSC8	ISG20L2	IGFBP3	RELA	LIG3	AL110118.2	ZNF681	IPMK	AC021491.1	ADAT1	MKRN3	TAF2	KRBOX4	ZNF606	DNALI1	C2ORF76	GCH1	TFB2M	AL121929.2	USP12-AS2	GTPBP2	PIP5K1A	CYP4X1	RPUSD3	AL360181.3	PHEX	PABPC1L2A	MOB3B	KNSTRN	STK17B	PMEPA1	POU3F4	LINC01416	ECHDC3	LINC01885	CFAP65	CAMK1	AP3D1	HTR2A	PFN4	MS4A5	USPL1	SLC37A1	USP13	AC011466.1	TAOK3	VCL	AL353616.2	EIF4B	AL132657.1	LINC00536	AC103993.1	CDC6	AL391121.1	CPSF7	AC007326.4	AP005131.5	DUS2	EIPR1	SLC2A4RG	AC034206.1	SAMD4A	AC073612.1	ZNF844	AC093305.1	LINC01238	LINC00265	TSPO	MAPK11	LINC01950	SLC39A8	ZNF236-DT	DLG3	CDC7	GRID2IP	AC103706.1	GPATCH2L	AC074386.1	PARP4	ZBED5	SRSF11	KIF12	CDCA4	UBE2M	AC073343.2	AL049775.1	AC245187.2	DTNBP1	CASP8	BACH2	IL6ST	AL049820.1	HMG20B	ZNF518B	ZCCHC2	AC117513.1	PGAM5	AC139722.1	AC113382.1	AC025887.2	LINC02050	AC008392.1	BEST1	METTL24	MIA2	METAP1	AL441883.1	TMEM161A	IL15	OSBPL6	PBXIP1	APH1B	BROX	C17ORF80	ELP2	PDS5B	ZNF766	MAPKAPK2	CRTAP	AP000345.2	BDH1	LRWD1	LINC01478	TXK	ADIPOR1	HAGH	KCTD20	ZNF823	PPIL1	NMRK1	CATSPERG	RGS16	C5ORF22	PRR5	AP006284.1	ENG	SYT3	CAPRIN2	LINC00944	AC116049.2	YAP1	GAL3ST3	SPATA33	XACT	KCTD10	KIF2C	AC022613.1	TTC30A	PTCD2	SLC35A5	FSD1	ZNF416	UTP15	AC018845.1	AC007541.1	GUF1	CCDC69	FAM86B1	SLC25A36	NKAP	HIST2H2BF	PLAC1	TOM1	SLC35F2	KCNA4	AC099669.1	NBEAL1	LINC02470	RBL1	ENPP6	AP001972.3	SERPINE1	AK8	RNF185	AGBL3	MTUS2-AS2	GRIPAP1	POLR2A	ZNF275	BAG5	MCCC2	PRRT3	SPATA16	SAT1	MRPS22	TTC5	MCF2L-AS1	AC104389.4	IQANK1	PTPRS	AKR1C3	MRPL10	PSMD4	LINC00910	SGMS1-AS1	FAM227B	IFT88	BORCS5	AC124283.1	FXYD5	SMTN	NOL8	EPHA1-AS1	HYAL3	ADGRE3	AKNA	ARHGAP19-SLIT1	CFDP1	CYYR1-AS1	MAP4	CRYBG3	MXRA7	CABYR	C2ORF88	SDF4	ARPC1B	LINC00498	ZNF511-PRAP1	AL512598.1	NOP58	AC079807.1	KLC2	FNDC7	AL133353.1	AMPD3	GMEB2	GTF3C1	AC008771.1	ATP2B3	ZNF575	NBPF15	LINC00395	INSIG1	DNM1	ZBTB49	SEMA3F	FLYWCH2	FAAP100	CDH12	LOXHD1	BTBD8	SHISA8	TTC29	AC027796.4	DDAH2	BMS1P14	CDC5L	EHMT2	SCN2B	CALU	AL354760.1	AC025219.1	ADAM7	MAGEC3	SERINC2	LINC01091	LINC02150	JUND	HJV	AP000221.1	AC009055.1	POMGNT1	AL355297.3	RNF157-AS1	BCL2L13	AC084200.1	ZC3HC1	ADPGK	MTO1	HOOK1	GATAD2A	AC123912.1	AP001033.1	LINC00922	DDX10	AL672277.1	SPATA32	PIK3CD	QPCTL	AC087379.2	AP003419.1	AZI2	LDHAL6A	GZF1	RASIP1	AC073834.1	TEX11	TMEM106A	FOXJ3	LINC00840	ZC3H7B	AC008735.2	HSPA1L	GABPB1	CCSER2	AC011043.1	NLGN3	HOOK3	ZNF714	KPNA5	AL645608.7	HACD2	TRPM8	FBXO32	FAM91A1	SINHCAF	MPP7	AC009275.1	SAFB	VPS37D	UBE2K	TRH	FAM114A1	TRAPPC8	ZNF484	SLC7A7	TOPAZ1	PNMA6F	BZW2	MAP3K9	CASQ1	POM121	KCNMB1	AL139352.1	CDC23	AC092802.1	TRIP6	AC007622.2	PLP2	GOLGA1	AL606807.1	AC018832.1	MELTF	IGFL2-AS1	TYK2	DGKH	ZNF10	KCNH3	CHURC1	AC084871.2	PLXNA1	SLC38A2	SNX8	AGAP5	OTUD7B	AL035252.2	CUZD1	AP003438.1	AL049780.2	TRPC3	C18ORF25	CENPO	GNA14	FTCDNL1	MRVI1	HSD17B11	TRAM1	ZDHHC23	AL596202.1	FBXO38	STN1	KCNN4	PPP1R16B	TOGARAM1	AL022476.1	TTC39A	RNASEL	AC093158.1	AC013394.1	AC078909.1	LINC01310	SNX12	AC104041.1	LCP2	FOXO6	AC010737.1	C1QL3	HEATR3	KCNK7	MFAP1	TMEM267	SLC7A5	AKAP9	INTS6L	ZNF19	BECN1	MYCBPAP	PAPOLG	AC020978.3	ANKRD18B	STOM	CCDC74A	SFTPC	KCNE1	LINC00845	AL360227.1	LSM11	APAF1	CAMKK2	RIPOR2	FABP3	DDX50	NMB	AC011511.1	AC078785.1	VIPAS39	RAB7A	AC091544.5	AL359715.2	MCM7	ZNF787	MSI1	LINC02525	ZNF57	AC026774.1	MRVI1-AS1	PYY	AC008105.1	AC090125.1	THBS3	C1QTNF7	LMO7	AP000442.2	NEMF	C11ORF95	TPK1	HCRTR2	LYST	AC137630.3	PLAC8	DDX19A	PIK3CB	SLC25A25	TMC2	LINC02023	ARNTL2	LINC00491	AC012414.5	CCDC88B	SERP1	ATG14	STARD13	IL23A	PARS2	MESD	PCDHB4	GPRIN2	GTF2F1	AC068831.7	PQLC2L	MED17	LINC02356	BFAR	RCE1	FO393415.1	LINC01594	F2RL2	AC084816.1	ZNF521	LINC00304	ATAD3C	DPH1	LINC01681	VWA5A	AC009159.3	AC110597.1	SORCS2	SH2D3C	ATP11B	MYBL2	KANSL1-AS1	OR2H2	FAM24B	FAM95C	AL034417.3	TSPEAR	SUPT16H	U47924.2	AC004835.1	OPRM1	DLGAP1-AS1	AFAP1	TRIM59	MAP3K6	ALKBH3	AL035461.2	GATD1	ABHD10	TXNDC11	DPH7	FZD5	TMEM256-PLSCR3	AC140125.2	ZNF28	MORN1	LINC00426	AC011604.2	MAST4	TEX43	PPEF2	AL110505.1	PIK3C3	PITPNA	NLGN1-AS1	AL160162.1	AC008991.1	YIPF5	PMEL	ATG4A	DDX43	ARMC7	PTPN14	TFCP2	AL683807.1	ARFGAP3	AC027601.3	SETDB2	AC008676.1	ZNF142	ETV7	MARVELD1	RBM48	U2AF1	AL357673.1	AC073957.3	AZIN1-AS1	AL157756.1	CROT	LINC00926	GON4L	RNF41	UBQLN1	PUS7L	AL157413.1	ARSE	SLC5A7	GSTO2	MEF2D	SLIT1	SPATC1	BAALC-AS1	FAM214B	CAV2	FAM220A	ARMS2	PABPC5-AS1	XIRP2	AP002852.1	AC096711.2	GPX7	ARRDC1	LINC00243	MEX3A	COQ5	MPP2	BCL2	GNE	AC004522.2	PCDH17	PER1	PLD1	DNAH12	YJU2	LINC01598	SMPDL3A	SRRM4	AC016257.1	PLA2G4E	IMPG1	FEZ2	AC002996.1	CLP1	GPAT3	FRAS1	MSL3	MAGED1	AC092078.2	AC095350.1	ANKRD7	TIPIN	PIGH	PVT1	ATIC	ACO1	ILVBL	FGF8	ANXA3	GATD3B	TTC12	TONSL	NIN	MAPK7	DEPDC1B	WDR53	BCL2L15	ST3GAL2	SEC24B	KHSRP	LPAR1	PKNOX2-AS1	DRC1	NAXD	BX255925.3	HCG18	CILP	KPNA4	KIAA2013	AC092295.1	ZFR2	AC092718.6	LINC02484	ZNF688	ABHD17A	BMP8A	GOLGA8M	AC004803.1	STRN4	ALLC	CARMIL3	ULK4	NANOG	ZNFX1	LINC00276	AC113615.1	AC108488.2	ZNF589	CCDC170	AC096576.2	CCND3	LINC01841	FBXW12	EFCAB13	INTS2	CARD11	SETD7	LINC00269	TNNI3	LAMB3	LINC00868	RNF17	AL391069.4	POT1	AC073349.1	OSGEPL1	ARMH3	ZNF530	AL359915.2	RASL11A	HPX	MGAT4A	KHNYN	AC009720.1	GPR107	TMC4	PHLDB1	AC012313.1	FASTKD2	ANKMY2	PIGN	AC022398.1	AL356020.1	HADHB	AC084756.1	LINC02254	SDR9C7	THUMPD1	LINC00930	LINC00877	DEF8	RELN	OAS3	ANKRD18A	AC079193.2	ZNF880	GRM8	HAPLN1	PFKFB2	LINC01793	JPT2	SCD5	AC018635.2	AP000753.2	HHLA2	AP001007.1	AC092100.1	MIATNB	FAM167A-AS1	RAB11FIP5	WDR3	POMC	FKBP8	LINC01337	SMIM30	DHRS4L2	CBR1	NXPE3	GRK7	MROH6	AL365232.1	LINC01715	AC124066.1	CTSO	DPYSL4	RSF1	KIFAP3	PLA2G2C	FLNC-AS1	SPSB4	SCFD1	ALG2	SLC22A13	AC022509.2	GRK4	VRTN	AC008738.2	LINC01422	LINC02115	AC129807.1	NUFIP1	MYPOP	ZSWIM8	LINC01771	AC126773.4	CRYBG1	AC107375.1	PPP1R16A	TOR2A	ETF1	AKTIP	FUT10	AC013565.1	SMIM10L1	CETN3	AC105094.2	LITAF	PODXL	MSL2	AC079907.2	PRPF6	SYNGR2	SLC7A1	LINC01362	HDAC11	GNPNAT1	TFCP2L1	PRRT4	PRPSAP2	MEGF10	EPCAM	NRP2	MORN5	ADGRA1-AS1	CADM4	AC007923.4	AC126755.2	SLC31A1	NPDC1	AL033379.1	CHADL	LINC01772	ATP13A5-AS1	LINC01607	Z69706.1	KLRG2	ZNF35	SLC10A5	LINC02347	DIMT1	MXRA5	PKN2-AS1	ARHGAP12	PTPN20	SDAD1	LMLN-AS1	H2AFV	MFSD14A	PLAG1	LINC01396	CD47	PTAFR	MEX3B	SCARF1	PCOLCE2	SMIM10L2B	AC010307.2	FOXP2	GSTZ1	NDUFAF5	MPRIP-AS1	AC010616.1	F12	AL158071.5	PBLD	CHM	DBF4	DDX21	BET1	ZNF667	EML3	HNF4G	LINC02033	SHISAL1	KLHL41	IL17RB	CTAGE1	LINC00443	COL24A1	NUP210L	TSNAX-DISC1	CCDC9	ABRAXAS1	CCDC134	NCKAP5	WNT11	SOX1	DHDH	MYBBP1A	CHRND	LINC01192	RIC1	TMEM86B	UBALD2	SLC38A8	DPY19L1	LRRC14	AC090115.1	PRSS8	AC009812.1	ZNF571	BBS7	DQX1	AC244517.10	AC109492.1	TGIF1	RAB23	NLRP3	ZNF134	HINT3	SLC27A1	CASTOR1	STARD6	LINC02343	AC254562.3	AL357079.1	IBA57	AC073610.3	LINC01446	RMDN2-AS1	AC011374.1	SLC43A1	WDR72	TTLL1	LINC01411	GPATCH2	ANO7	AP003472.1	FPR1	AC023469.1	FLI1	NUTM2A-AS1	HDGF	LEAP2	FAM153A	TMEM121	YBEY	RGPD3	ZNF821	AC092123.1	ATP8B1	AP000766.1	CD320	CLNS1A	DCP1A	GLT6D1	AC006213.3	TMC8	AC103808.2	TRIM32	AL159169.2	ST8SIA4	AP000844.2	AC034229.4	WDR81	AC024651.1	STK11IP	FARSB	AGAP6	PPP4R1	SRFBP1	AC126773.1	CHAF1A	AC011921.1	PTPRZ1	SLC25A32	AC012506.4	GTF3C5	WASHC4	CASP6	PTCD1	CDK19	AC008124.1	SPATA2	MVP	AC084782.2	PALB2	COLEC12	PTBP1	FBLN2	HPS5	MED14	CLPTM1	SIAH2	AL391361.2	STK38L	CYTOR	GHRL	RHBDD3	CSE1L	ADAMTS9-AS1	PPP6R1	CLTCL1	CCDC189	BMP4	TNFSF15	AP001605.1	ZNF845	C1QTNF6	ZNF333	AC091826.2	FAM189A2	MRPS16	FAM217B	CCNB2	MLST8	HGFAC	AL136418.1	NOP56	SMIM4	FRZB	SLA2	TMEM114	SMIM2	GOLIM4	SDC2	ACKR4	CHAF1B	LINC01818	AC087289.3	AL845311.1	KCNJ16	CKMT2	CASP2	AC007743.1	AL133516.1	SLCO6A1	AC138932.5	AC009495.1	TTC33	AC022294.1	RNF139	SI	KRTAP5-7	LIAS	NETO2	LINC01239	AC016065.1	EXOSC2	ANKHD1-EIF4EBP3	SERPINH1	GOLGA2	AAGAB	C5ORF63	LINC02327	SMILR	HSD17B4	MPPE1	CHST6	NHLRC3	CRYGD	ERO1B	AC048341.1	SGSH	TRPV4	UBALD1	NSUN6	GNAZ	DERL2	MTHFD1	AC012254.1	ADAL	PSG9	CBX6	AP000936.1	TAF8	FADS3	STAT1	LINC01853	ARMT1	ZNF280C	AC118553.2	SLC7A3	GLYAT	SRSF6	CMBL	SPPL2A	DOCK9-DT	TBL3	TRIM11	NDUFA10	FAF2	NOMO3	DPYD	OXSM	ATP12A	AL591222.1	AC103949.1	AC006145.1	ADPRHL2	VIPR2	LINC01111	CCDC86	ZNF541	AC027312.1	CD59	IER5L	PDXK	ETS1	RDH11	AC016708.1	MYLPF	AL136088.1	ARHGEF4	NFYA	EXTL3	ATP6V1E2	AP4B1	TFE3	AC087241.3	LIPA	ATR	CLHC1	CHURC1-FNTB	DBNL	MAPK8IP3	AC020687.1	RBM39	LINC01374	ECT2L	HTR2C	ZSWIM7	BNIP2	AC009950.1	Z97832.2	HSPH1	AL162385.2	AC135178.3	IL17RA	AC011525.1	AC104248.1	RNF112	AC098829.1	AL805961.1	MPZL3	WDR49	GDF15	BSG	SNRPA	AC005291.2	JUP	NECAP2	FDFT1	AC239803.3	CENPI	TMEM130	PLPPR3	RIPOR3	FMNL3	LINC02296	AL137802.2	AL355338.1	NPEPPS	CD96	PSCA	YTHDF3	AC002463.1	AL358234.1	AK2	TP53	ANKFY1	PSMD14	PTMS	AC103876.1	AL121655.1	MPPED2	DLGAP1-AS2	MT2A	AC012625.1	BX890604.1	ZNF674-AS1	TP63	PRSS3	DCLRE1B	CBWD1	SNRNP40	AC097515.1	USP51	AC025419.1	EFNA1	ESAM	DLX2	C11ORF58	AC009053.2	GMDS-DT	ABR	CTTNBP2NL	KLB	DHODH	ZNF326	DOCK5	HEATR9	AC079766.1	AC105411.1	TOP1	AC106799.2	ZNF92	AC109466.1	CCDC74B	AC009163.4	INIP	TMPO	UBE3B	METTL7A	EFHC2	AC007513.1	PCK2	RIMS4	FADS1	NDUFAF1	UBE2L5	USP5	AP003390.1	GNL3L	PRRC1	GTF2H2	AC116407.1	AC010632.1	CEP152	AC006960.3	AC099792.1	AC245140.3	LSS	RFC4	AC004540.1	CR392039.3	BAZ1A	ZNF250	AC087235.1	TMEM173	E2F4	CHDH	CCDC84	RPS6KB2	AC090592.1	CTRC	ZNF34	EML1	EPRS	PILRB	UBE2F-SCLY	SYT12	AC144652.1	AP003469.2	AC138956.2	AC012123.1	OPTN	STRC	AC022196.1	ANGPTL8	CD3EAP	ZNF510	PIWIL1	AL121917.1	AL606489.1	BLOC1S5-TXNDC5	CD24	AC018816.1	MELK	RAB6B	FOXM1	AC098828.2	AC023906.5	PRR34	RIPOR1	TRAPPC6B	IFT172	INHA	NARF	ZNF671	ABCC11	PDK1	AL442071.1	RHPN2	HSD17B1	PRSS23	PTCD3	AC016957.2	HOMER1	NCMAP	ACRBP	PLEC	AC024257.5	AC004381.1	PAICS	GSPT2	CARD9	MAP2K3	TMEM9B-AS1	AC068234.2	NUDT10	TMTC1	TRAF7	AC104667.1	AC239868.2	AKAP13	PATL1	C1ORF131	KLKB1	MFSD1	ERICH5	NLE1	CPNE6	SCUBE1	AP001979.2	AC008572.1	AP002373.1	LINC01035	SAP25	PRDM1	C16ORF70	AC007728.2	AC025188.1	DNAJB4	IL12RB2	FIBCD1	LINC01285	TMEM223	DBT	TRIB1	GRAMD2B	KIAA1614	ITPKC	PAIP1	ZNF692	CAMK2G	NPIPB6	SLC25A21	CMTR1	AC107959.1	ZNF385A	PAX8	PLIN2	AC013472.3	DHRS13	TMEM165	UNC13D	SEC22B	STKLD1	NR2C2	VPREB3	FOXRED2	ZNF316	AC097467.3	MMS22L	PARPBP	MYH7	AC107032.2	STEAP4	MDH1B	BSPH1	USP12	ZNF22	AL031316.1	COL5A3	ZFHX4-AS1	FBF1	ZNF678	ATP6V1FNB	KATNA1	CRIP2	A1CF	LRP2	TXNRD3	MRPS9	SKOR2	SLC50A1	PROCR	KDM3B	LINC00349	TSPAN8	SLC5A4-AS1	NR1H3	POLR3A	MAP3K20-AS1	AL137145.2	ZNF879	AC083798.2	SEPT9	AC102953.2	NEK4	PDYN-AS1	NT5C3A	ITIH4	AC009312.1	AL008718.2	GREB1	PPP1R13L	NUDT13	SERPINF2	AC005332.4	AL035416.1	LURAP1	MAEL	NUP43	NRG1	NTRK3-AS1	SMYD2	HOPX	AL451069.1	ANO2	NCOR1	IRS2	AC008662.1	AC103770.1	AC016710.1	AC008467.1	PCNT	NAT10	H6PD	RAPGEF4-AS1	CCNJ	AC005288.1	AL445490.1	ASCC1	STPG2-AS1	TTC23L	NCOA4	ZDHHC21	NDUFA13	KIF23	TCEA3	RPL36A-HNRNPH2	AC016576.1	FERMT3	APPL1	AC019163.1	KLC3	POMT2	EBF3	AL669970.1	DKC1	LINC01006	APLF	SMN1	INO80D	PCED1B	AC095050.1	ZAR1	LRRC8C-DT	SSBP4	CCDC158	LINC02398	KLHL15	ZNF391	TMUB1	LINC00687	NKX2-1	AC004846.2	AL354761.1	AL136115.3	TCFL5	PTPN23	ATP2C2	CPNE3	ELP3	KIF25-AS1	GYPC	TYW5	KDSR	TLE6	STARD5	AC055855.1	CDADC1	CD226	ZNF674	AP000442.1	SCAMP1-AS1	KATNAL1	TAF7L	CDC26	PCAT6	RNF146	UBA3	GPNMB	LINC02056	AC026150.1	DZANK1	KBTBD2	ST8SIA2	STUM	SLC22A5	C19ORF54	CCDC121	PSKH1	ILKAP	PREX1	FAM83E	OTOF	FAM102B	LINC01864	LINC02068	UTP14A	AC026725.1	AC142472.1	AC092546.1	AC123567.2	DLL1	CDC42EP2	DPH5	AC108471.2	SHANK1	FPGS	SLC25A16	LINC00278	KCNK15	BCL2L2	ATXN3	NUMB	TPM2	TIGAR	IP6K2	THEGL	GRIN2C	MBD4	AL035563.1	SCAF1	HNRNPF	KLHDC8A	ZNF395	RECK	AC005537.1	GAK	ANKRD2	PPTC7	TACC1	ECHDC1	ANKRD30BL	STEAP2	FAM160B1	AC010624.3	CCDC90B	CHIC1	NOX5	ERI1	CLUL1	EPSTI1	AC025253.1	MAPK9	AC073389.2	AC106820.2	TMEM51-AS1	LINC01876	AC011306.1	ALOX5	SYNJ2BP-COX16	NEAT1	RUSC1-AS1	APEX2	AOAH	ATG2A	AP1AR	BATF3	KCNJ9	ALKBH1	PEX11A	PAPSS1	TRMT9B	AC068633.1	FAM66B	ATG4C	MYADML2	MBD3	CBWD2	JAK3	UNC13B	HRH4	AMIGO1	WDR75	MSH2	PIEZO2	MLLT10	EXOC1L	CTAG2	HMBS	ZNF664	PRDM2	RPN2	ZNF862	CHRNE	CEP89	PSMD5	PSIP1	RAMP1	PLD6	ERLIN2	ING4	SNAPC2	CBX4	SOD2	BRICD5	GLRA4	AC100768.2	LINC01191	AC008747.1	YY1AP1	CNTNAP3	BMP5	AC090515.4	AC145207.1	UNC13A	AC019186.1	AC027601.4	CASC1	AC026167.1	NOL3	IGLL1	RUBCN	GSDMB	FUCA1	MITD1	HSPB9	KHDC4	NT5DC3	PRKAB2	NTF3	MAN2B2	PABPC1L	SGO2	VTN	PTPRQ	GLO1	TNFAIP8	AL110292.1	KCNG1	AC246817.2	RBP1	HARS2	TMEM72	ETFA	NLRP8	AC233266.2	HERC5	ECEL1	LINC00596	LHX4	CASC17	AC090092.1	DGKE	LHX1	AC124893.1	SLC17A8	TMEM63C	AMER1	IARS2	TUNAR	SLC12A9	AC025263.2	HDAC2	CLSPN	AL354707.2	RHPN1	ANGPTL7	C4ORF19	CDK3	KMO	AC034226.1	SLC13A3	TMEM179B	KMT2E	AL669918.1	L34079.1	AC114781.2	KDM7A	VPS26B	MBD2	XPO4	STRN	TTYH1	MYORG	TMCO3	PIGB	AC090559.1	ALPK2	EBI3	THAP10	PSMF1	RAP1GAP2	SLC4A7	LINC02355	AC079089.1	C17ORF75	MAST2	ZNF263	EPHX4	PICALM	LRP5	TCTN1	MFSD6	CALB2	CDR1	KLF11	PCYT2	AC025159.1	AC018648.1	GRAP2	AP003716.1	RPF2	CDCA8	LINC01221	BOC	AP001043.1	PRSS27	ZNF558	AC021231.1	AL359232.1	AL132671.2	BMPR1B	AC093390.2	PGBD4	LIN52	EHMT2-AS1	RNF227	GDF5	AKAP11	VAMP3	SGCB	TBCCD1	KLLN	AL731577.1	BX088645.1	AC090531.1	MLYCD	HSPB2-C11ORF52	IQCD	CORO7	AC110285.2	KEAP1	IL20RB	EXD2	TRDMT1	AC020928.1	Z83844.2	RMI1	GCKR	RAD50	AP001528.1	AC005394.1	AC145343.1	BCL3	ZNF595	AC023824.3	AC092171.3	RNASE10	AL391834.2	NUGGC	SUCLG2-AS1	GBP4	DCAF8L2	RAB5B	AC026471.1	PRR5L	ASF1B	KLHL18	SMCR8	AL391244.3	ATP6V0A1	ARHGAP22	WRB	AC005186.1	SYTL2	LEMD2	FUS	LINC02149	RASEF	AL354872.2	SP1	LINC00836	AC006369.1	NPIPA1	TSPAN10	AC106881.1	AC022424.2	GRXCR1	DCN	KLF16	MTRNR2L12	SERTAD4	AC007966.1	SOCS7	PRMT2	RSAD1	IFI44	GSR	DENND2C	VPS4B	CNFN	C1ORF189	ZNF146	RNASEH2B	GAREM1	DCAF16	GPA33	SNN	HTR5A-AS1	WNT3	ZNF552	DPF1	CAP2	MYPN	AC013652.1	SUGT1	NPW	CRMP1	METTL17	CARMIL1	APP	SNW1	LINC00609	GATAD1	ZNF45	KIAA1522	AP000755.1	AC005498.3	RAI1-AS1	AC010271.2	PLSCR2	CHCHD5	AC012640.4	ZNF257	ZFAND2A	C9ORF78	IZUMO1	KLHL25	ZNF267	SLC52A1	MTA2	ARSK	SIRPA	AC004231.1	TUBGCP6	MIP	ZNF394	AC022182.1	SCGN	CCDC144NL	RUNDC1	ARIH2OS	DLX6-AS1	TRIM13	LRP11	ANAPC7	ENOSF1	GDF9	UIMC1	WDR45	AL023806.1	AC133065.1	MTCH2	IL13RA2	LINC01123	TP53INP2	HCK	ZRANB3	PPM1K	FOXN4	KIAA1841	HSPA1B	LINC02105	MRE11	LINC01513	MSANTD2	ZC3H6	NF1	FAH	DHX9	LRRC8A	PPRC1	TWF1	AC004076.2	MFSD14B	GLYR1	ASAH2B	IZUMO2	RHOB	GABRG2	HIF3A	CRISPLD1	TRDN-AS1	ELOA-AS1	MCMBP	AL356489.3	AC007610.1	AC093323.1	IMPA2	ZKSCAN2	LINC02395	LINC02449	PACERR	SSUH2	LINC01762	FSIP1	TECTA	CCNB1	MRAS	SOHLH1	SP2	LINC00587	NFKBID	TARS	MAP3K11	AC116565.2	Z97353.2	ENPP5	DEPP1	SLC9C1	PISD	SLC27A5	BRDT	FAM120AOS	HLA-DQB1	NUP37	COL16A1	CCDC34	SAP30	NFS1	SLC9B2	AC008629.1	AC140912.1	AC107464.3	LINC02256	AC018512.1	ZBED9	AC016027.1	DCTN1	IKBIP	CYTIP	HTR5A	MIS18A-AS1	RNF217-AS1	RXYLT1-AS1	RHOF	AC239803.1	SLC16A13	GPSM1	AC099344.1	GM2A	SPATA6	KIF5A	MAFA	AC135586.2	SCART1	PAM16	OPN5	MTG2	AC090796.1	OR2T12	AC009652.2	ENC1	UBE2D1	AC007218.2	AC022150.1	SEPT10	APCDD1L	ZNF835	IDNK	LKAAEAR1	LINC00578	BICDL2	AL626787.1	CAMTA2	AC026691.1	CECR2	IGSF6	PLK2	HIST1H1C	AC021054.1	SLC25A24	SERTM1	ERG28	AC090809.1	AC079760.1	LINC01971	SSX2IP	KLHL4	AC008966.2	POLR2D	ZC3H8	TMEM74B	EPM2AIP1	VPS53	ADAMTS8	SLC9A2	STX1B	GDPD4	HSPA1A	TBXA2R	C6ORF62	AL513478.2	AL117190.1	AL021707.1	DVL2	MFN1	PRRG3	AGGF1	AC021979.2	APCDD1	CD200R1	AC245884.1	C6ORF52	TMPRSS15	AC006974.1	PHKB	LINC01508	AL355472.3	TDP2	AC079098.1	TRPA1	ZNF81	ARHGAP40	AP001021.1	AC007611.1	LINC02136	AC011455.2	RNF24	METTL2B	TMPRSS12	DIAPH2	ARIH2	MEGF8	NOS2	CASC3	PTPRH	COQ7	AC022916.1	MRO	AL139289.2	TMEM139	KCNMB3	CALCOCO1	PPIL4	OCRL	AL513548.1	LIG4	LRRC37A3	DSN1	ZMAT5	PPP4R3A	CTBP1-AS	UAP1	AL512622.1	AC068987.1	IGLV10-54	COL12A1	AL445483.1	SEPT14	NFKBIZ	KDELR3	AC233702.7	AC104984.2	AC016727.1	AC134043.1	AC025180.1	NSMF	C3ORF22	MMP23B	FRY-AS1	KISS1R	PGR	IRAK2	METTL4	FBXW9	SNRNP48	KIF7	MTOR	LINC02265	SMOC1	MYBPHL	AC008403.1	CD276	SHANK2-AS1	CAHM	GPRC5B	AC110760.1	IQCC	FAAH	RNF219	POLG	ANGPTL6	DDX5	PHYHIPL	AC023790.2	NPHP3-AS1	SPTLC1	ITGB1BP1	FAM229B	PCDH19	PPIAL4G	CLDN2	AKR1D1	AC243967.1	GLB1	LINC00598	ZDHHC2	TLCD2	RPS4Y1	MFAP3	TNFAIP2	AC079610.3	CREG1	AC011444.1	CCDC71	NCLN	RAPGEF5	NES	SNHG12	AC012613.1	AC064807.4	ZFP64	LINC00539	ETV1	LINC02307	NSUN4	WRNIP1	AL031587.3	AC021504.1	IPO11	AC123768.3	WDR87	AL139398.1	GTPBP10	AC015909.2	AC016876.1	AL162274.2	EMP3	CDH24	DDN-AS1	CNOT8	PEG10	LINC02141	AZIN2	DICER1	DGAT2	ABCF2	ADORA2A-AS1	SAV1	PCDHB13	KIFC2	UGDH	HIF1A-AS2	MFSD13A	LINC00324	PRAM1	CASC6	GOLGA6L10	NAGPA-AS1	SLC9A3	TUBGCP4	ZNF12	RCC1L	IST1	MAP3K14-AS1	TMX3	LINC02338	AC092902.3	TNFAIP1	CDC42EP4	GSKIP	KIF1B	CHMP1A	AC005046.1	DERL1	RECQL4	U95743.1	CHMP7	FAM129A	SNX11	IGDCC3	RAB6D	VWA3A	ENTHD1	CNNM3	SDCBP	AC092813.1	NAIP	SASS6	NUP58	TMEM216	P2RY12	AC003005.2	SP9	TNIP3	DDIT4L	MT1F	AC013403.2	AES	CCDC39	ZBTB39	CPN1	ALPK3	ADNP-AS1	FAM57B	AP004550.1	AC022523.1	SMARCC2	TBC1D23	AC016747.2	EOMES	ACOT8	SAMSN1	SLC22A6	ZNF534	COX6A1	TSPEAR-AS2	LINC02176	CCDC81	AC125616.1	IL12A	LINC02203	RAD51AP1	CXCL13	RAB3GAP2	SCAI	TYW3	ZFP69	EXO1	AC023202.1	RAD9B	KLF12	TAX1BP3	ENO4	TSC2	AL139317.1	THEM4	IDS	DPYS	CSF1	LIN7C	PLIN5	PHLDA3	C12ORF42	PTP4A2	GUCY1B1	ARL5A	C1S	AC010501.1	AC103952.1	AC011474.2	LZTR1	ADAM11	GFER	PLCH1	PAM	ZNF101	AC003002.1	MAOA	PFKFB3	TBPL2	AC068875.1	KIAA1257	LINC01580	PIAS3	NSMCE4A	RINT1	NALCN-AS1	SEPT8	AC024267.4	LRRC1	ATG16L1	FRK	TMEM106C	AC105219.4	ATP13A5	LINC01315	RAB26	ZNRF3	TMEM86A	SLC35G1	TERF1	LINC02471	TAT-AS1	AL512658.1	AL049629.1	AC016910.1	SRPK2	ERCC2	ZSWIM9	CTPS2	AC024601.1	PRPF4	LINC00402	AC090589.2	AP001273.2	ZNF140	FAM133A	OPA3	ZC3H7A	MEI1	RCOR1	FREM1	PHKG1	AL138831.1	INCA1	TMEM145	AC008758.1	HESX1	AP000704.1	CLEC2A	HMOX1	BHLHE40-AS1	TIGD4	PDCD10	GALT	MED22	TROVE2	FAM53A	ACLY	ZNF491	SAFB2	SULT6B1	MEX3C	LINC02548	ZBTB46-AS1	REXO4	AP000857.2	KCTD6	ETNK1	NELFE	AC066612.1	DAXX	CDCA7L	AP001993.1	PSG11	LINC02542	BEND6	AC098484.2	AC025809.1	VASN	C12ORF50	LINC00393	AC011511.2	POFUT1	COMMD2	GLE1	ALDH9A1	RPS6KB1	BMP2	CENPA	LRCH4	IRS4	AC026471.4	TRAF3IP1	ADAMTS2	AC093525.4	MIR4432HG	CPS1	RHOH	MTSS1L	LINC01534	CPSF2	APOOL	THUMPD3	AL353708.3	ZNF426	STRIP1	AC112484.1	NID2	C20ORF96	AC100863.1	PKIA-AS1	RPL34-AS1	MYO1H	PTCH1	CRY1	AC022400.2	GCC2-AS1	MASTL	AC233723.1	SKAP1-AS1	PCDH18	MX1	PRRG4	AC005258.1	AC015961.1	RAD54B	CEP131	CD8B	TMCO4	HIST3H2BB	ATP13A2	AL109955.1	HSD17B6	USP37	BMP3	LYRM1	AC022167.3	ANXA4	LARP4B	ATG12	EXO5	DENND6A	AC005696.4	CCDC66	AC018362.1	COMT	AC004973.1	CD5	DCAF4L1	GGT2	LINC01301	KCTD5	KCNG2	GTF2F2	NIPSNAP3B	MRC1	APBA2	TAF12	TMED3	LINC01516	AC116407.2	ZNF770	CAMK2N1	AC036103.1	TMEM184B	AC064871.1	FBXO5	AL451074.2	ZNF790	FBH1	TGFB2	CENPM	AC096558.2	CHRNA5	TTC21A	ENO3	SAMD11	AL162411.1	MIR133A1HG	AC239803.2	LINC02001	AC140847.2	MSR1	AC092171.4	DMC1	AP000866.5	MRPL48	AL590399.3	JPH2	CYB561D1	AC005580.1	AC096773.1	FAM204A	RASAL2-AS1	MCF2	AL138767.1	MOSPD2	PPP3CC	IP6K1	WISP2	AC005808.1	HCG20	AL392023.2	HHLA1	RSPH6A	CKAP2	TRIM47	AC244453.3	AC026992.1	PTGES	UBASH3B	LRP6	RAP2B	LINC01137	STX3	AC093567.1	AC134772.1	BCL6	CCT6B	AC018643.1	CDHR1	AC008537.2	TMEM94	TDRD12	RAF1	LINC02275	EEF1D	AL512506.3	BEND7	ZNF573	LINC01494	AP003486.1	LINC02192	LINC00909	RBM43	BAK1	APIP	ERCC6L	DDN	SLCO1C1	ABCB8	AL592494.3	DAGLA	LINC00654	C4ORF33	MRPS27	PNP	AK4	AC090970.2	MIR7-3HG	FAM124A	ABCG5	ERICH1	AC100839.2	AC072062.1	SPDYE6	KDM1B	MPV17L2	RALGAPA1	EFCAB7	AC008764.6	LRRFIP2	AL589765.7	AQP4	AL136962.1	AL121601.1	LINC02362	GSTT2B	FBXL22	AADACL2-AS1	KLHL34	MSX1	NCL	EBF1	QTRT2	RFC2	ST7-AS1	TMEM171	IL31RA	RYBP	NDP	SMC2-AS1	RP9	SUCLG2	AEBP2	TIMM44	HNRNPR	AC005759.1	SLC25A38	AC092375.2	AC003666.1	AC098850.3	TMEM72-AS1	HYAL4	GABRG3-AS1	ETHE1	SHISA2	SZRD1	ERCC4	AC008945.1	AC003102.1	ZNF300	PHF1	FAM72B	ING5	UBE2G1	AC009119.1	PHF8	URB2	LINC00887	SEC23IP	FAM239A	RFPL1	AL583856.2	GADL1	LINC01547	CYS1	STXBP5-AS1	PCDH11Y	MEI4	AL732292.2	AP1G1	APOL5	AC092017.3	GLIDR	TAS2R1	DGKQ	AC093772.1	LINC02201	MR1	ZNF383	MYH9	PTPRJ	AC022211.2	AC134980.3	AP000282.1	AL355488.1	EDC4	HIST1H2BG	CAPN10	AC020704.1	C1RL	TAF1D	LINC01166	ZBTB10	AC078802.1	LCMT2	EZH2	TRIM66	JRK	AC131011.1	KANK3	AC020917.3	AC015726.1	PRLR	AC090198.1	OIP5	C1QL1	CREB3L2	YY1	PIK3R6	PPP1R26	AC083949.1	TRPV1	LUC7L3	AC010273.1	AC020911.2	AC010422.6	INTS12	AL591518.1	CFAP157	PYROXD2	NSUN7	HIST1H2BE	ZNF480	KLHL17	ALDH2	FAM209B	USP9Y	ADCK2	PPIH	AC138894.1	ZNF550	TEDC2	AC098487.1	AC079949.2	LYPLA2	ESM1	MSN	SCTR	ZNF266	ALS2CL	SOWAHC	TCF4-AS2	RFLNB	FAM110D	IGFBPL1	HLA-F	GOLGA8B	CLEC19A	AC007406.3	CDKN2B	AL139042.1	TSIX	THSD8	GUCY2C	AP001029.2	PCDHB12	GCAT	TMEM39A	LINC02232	ENGASE	ZNF165	TOMM34	AC092436.2	AC097382.2	AC084880.2	STRADA	LINC01090	SLC6A2	IDI1	UBE2A	CCSAP	LIPG	LINC02128	ARF4-AS1	DBN1	HNRNPU	COL8A2	ADRA2A	MIR181A2HG	CCNF	S100PBP	AC093249.6	ALKBH5	CAD	MICU2	ZNF43	AC079601.1	PLXNA3	QSOX1	AC136944.1	SLITRK6	MAGT1	AC022784.6	FGF10-AS1	PRDM5	PIGF	PI15	AC093423.3	SYPL1	CASC18	EMP1	FAM209A	LINC01170	TMSB4Y	SHROOM1	METTL27	B4GALT4-AS1	FAM49A	AL121594.1	TMEM164	E2F7	KCNN1	AL135999.1	WNK3	AP000797.3	C16ORF89	QRICH1	PRKDC	PDE7A	RAP1B	P3H3	EPHB1	AC021242.2	LINC02426	PATJ	OR2AJ1	LINC02144	PNPLA6	AC105999.1	MEGF11	TCEANC2	AC011503.1	JOSD1	AC022858.1	PHETA2	LINC01676	ZNF717	PEBP4	CCNG1	AC104123.1	E2F5	IFIH1	MYH14	CTDSP1	AC006449.1	ANKRD40	ATP8B3	JUN	MYOCD	NCAN	LRRC23	AL355490.2	ADHFE1	NSF	WDCP	DAP	UBAP2L	RMDN1	ABO	HAR1B	WDR86	CYBRD1	DDX55	NOTCH2	XPNPEP1	PCOLCE-AS1	MTERF1	CCDC137	FLII	AL589923.1	TTC7A	AC079209.1	CDK18	REC8	CCDC160	PIM1	STK36	LINC02436	DNAJC11	HSH2D	AC124254.1	RFT1	ACSM1	MCTP2	AL691403.1	TCHH	ZBED8	AC107419.1	C14ORF39	AC023310.4	DDIT4	RASGEF1B	AC009955.2	WDR6	HERPUD2	LINC02237	AC093151.3	NAA11	PAIP2B	NTAN1	AC005208.1	SLCO2A1	AL121827.1	GTPBP8	HAL	AC025263.1	MATN4	AC006974.2	AC046136.1	AC006115.1	AFMID	THUMPD3-AS1	XPNPEP3	AC022075.1	GMPS	AC090617.5	FO704657.1	LINC00207	LRCH1	FAM210B	HIRA	SENP8	AC007448.3	VAMP8	CENPU	PLA2G6	TRAFD1	DIS3	GHET1	HAUS5	UBE2E3	FAM171A2	NME6	ANKRD30A	CYP3A5	AP4S1	RNFT1	PRELP	CABP1	CHEK2	AC115522.1	DTX3L	AC005162.3	USP31	MALT1	LINC00839	AL357055.3	AC107952.2	ERRFI1	LOXL1-AS1	AC010320.3	GPR12	BMPER	ODF3L2	TMEM175	AC104794.2	UPK1A	VAX1	STON2	LINC01705	PSTPIP2	LINC02519	TEKT1	FBXL18	LINC02428	ERICH6	HTR7	MZF1-AS1	PPP2R3C	AC027288.3	TFAP2E	MCOLN3	TIGD2	MMP11	N4BP2L1	PXT1	LINC02193	MED18	MELTF-AS1	DNAJC24	LRRC55	FUBP1	HPGDS	TAF1C	AC008780.1	ZNF396	SVOPL	CPM	NBPF10	LINC00623	AC004949.1	KCNC1	VPS35L	AL163051.1	AC099521.1	TRMT5	STK3	ALS2	ALDH6A1	RPEL1	NPEPL1	VCX	AC068756.1	AL161729.4	GP6	AC016575.1	ZBTB37	CPEB1	TMEM127	TNFSF11	LMO7DN	LCMT1	MYO15A	ANKRD13C	PCAT1	DNAAF1	AAK1	MAP3K7	PIGK	AC116614.1	DNAJC5B	NME1-NME2	AL731569.1	AC125603.2	ZC3H18	CARD8	AL451165.2	FAM171B	AC139100.1	TMEM100	TPGS1	SLC22A7	AL354733.3	TSACC	AC004828.1	ZNF44	AC005740.3	AC007614.1	APTX	PPID	JCAD	TBC1D3L	UFM1	PPP1R15A	ZNF365	LINC00381	ZNF771	ZBTB17	TIGD5	PIGZ	AC011997.1	SEMA3F-AS1	HIST4H4	STK33	ZNF26	AL354710.2	SERPING1	NTSR1	AL445193.2	AL627171.1	NTN5	AL022322.1	AC010205.1	CPEB1-AS1	TNFRSF12A	USP21	MEIS2	ERG	B3GAT2	TMEM123	AP002991.1	SLCO4A1	GOLGA4	C11ORF80	AC015961.2	FAM126A	LETMD1	AL021068.1	AC034102.5	WFDC2	AC090371.2	ECPAS	PDIA2	LINC02133	ZSCAN12	COLEC11	GLIPR1	UBE2Z	CYB5D1	TXLNB	KLK4	LYPD1	NQO2	CENPK	FGFR1OP	ERGIC3	AL137246.2	TXNIP	EPM2A	CCDC183-AS1	MMP24OS	LRRC36	AIDA	TRMT11	DACH2	AC010615.4	KCNA3	ZNF207	TMEM176B	AC007610.2	RINL	LINC02552	FRA10AC1	PPP2R1B	TMC7	AP000302.1	AL512638.2	ADRA1D	THAP9	AC009716.1	LINC01338	AC138811.1	CCDC32	EFHD2	CELSR3	C8ORF58	TNNT1	MAPK13	HGF	ZFP37	ANKFN1	AMER2	ANXA5	ZNF788P	DHRS4	AL445309.1	CKMT2-AS1	AC084357.2	AL118508.1	AP005203.1	AC009086.2	PLEKHA3	AIFM2	AC005962.1	IGFBP2	AP002387.2	TUBB4A	TEX10	NBN	AC007656.1	AL662844.4	ARHGEF2	DSCR9	ILDR2	SYTL1	AC073508.3	AQR	TCP10L2	AF165147.1	ZNF621	NCBP3	PLA2G12B	NRAV	C3ORF84	NR2F1	NCF1	ZSCAN9	LINC02492	ZNF227	CAV1	AMOT	TMEM159	LIMS2	SLC39A10	SP140L	CLDN15	OPRD1	OCA2	MTRNR2L8	ANKRD36B	AL080317.3	BTBD3	TEX2	SAG	ARID3A	SLC26A2	GIN1	SERTAD3	AC004160.2	LRR1	TRUB1	WFDC10B	ZBTB20-AS5	ARL6IP1	TCEA1	AL355001.2	ERCC1	RGN	PRKCG	UBLCP1	IPPK	GSPT1	RASL10A	B3GLCT	LINC01905	ACOT7	EGFL6	KCNE2	PEX5	AGBL1	DHRS1	CGAS	BARD1	MOCS1	AL157884.2	SOHLH2	SERPINB9	MBTPS1	AC021851.1	Z94721.1	AL356580.1	KCNK1	SLC22A4	AC018742.1	AC005476.2	NSUN2	LAMB4	GTF2IRD2B	RAB4B-EGLN2	SMOX	ZNF773	AC096637.1	NXF5	MYO3A	ZNF449	AC138150.1	GIPR	GNS	PRR29-AS1	AFF4	WDR76	CYB561D2-1	SH3RF1	TPO	EYS	GOLGA6L9	FBXO4	LINC00663	LINC01435	AL021937.3	MTMR10	USP53	ZNF611	BNIP3L	UTP18	CDKL3	TMIE	MIB2	AC239804.1	EFHD1	AC004223.4	HECTD1	PARVB	USP20	U91328.1	FBXL5	TGS1	VTA1	FAM129C	HEG1	SLC38A1	PGF	FAM20A	WDFY1	LINC02074	CCDC38	LINC01499	LINC01080	AC002480.2	SLC25A20	ACTR3B	LINC01800	B4GALNT1	WFIKKN1	AC145422.1	GGCX	AL021453.1	AC099511.1	AL133387.2	ZBTB41	HMGCR	AL391095.1	AC147651.1	SLC7A13	CD101	ARSF	MPV17	AC090360.1	ZNF578	TRAM1L1	NLRP12	ZNF79	CCR10	AC093893.1	TYMS	ST5	RDH12	SLC25A45	PRPF18	LZTS3	JAG2	ACAT2	LINC02170	POMZP3	IRGQ	RET	AL359924.1	L29074.1	ACOT13	NEIL1	LINC02465	AC009163.7	AC008443.4	AL157700.1	CAMK2N2	TBX19	AL031772.1	AGO4	AC104134.1	MYOM2	PIPOX	AC245014.1	AC007285.1	AC023510.1	CCDC130	AC012615.2	ZNF615	PAWR	AC068547.1	SLC35C1	MADCAM1	MMP15	CLDN10-AS1	AC013391.3	OSTF1	AC087672.2	PDIK1L	STAT3	SMG5	AC087762.1	DCHS1	POPDC3	HDAC5	NTRK3	LINC01277	TTC9C	SPOCD1	KLK5	BX088651.4	CTNNBIP1	COLCA1	CRTC2	ZNF121	DLG5	LYPLAL1-DT	SLC44A2	PPP1R3D	DSC2	MIS18BP1	TSPAN12	ALOX15	ABCB11	CCDC71L	AC007216.4	AC011124.1	CXADR	AL162171.2	GDPD5	PTPRU	ZNF613	ARSG	PCDHB3	KLHL9	SLC6A15	FP475955.1	FGD3	ASRGL1	CGRRF1	TBC1D7	WDSUB1	TERB1	TMEM62	ZNF398	TGFB3	AC068286.1	ZFP92	SEMA6C	SLC14A2	ADAMTS6	AC113347.4	AC011509.2	RPRD1B	DTWD2	ALYREF	PQLC2	PIGP	SH3BP2	AC022144.1	AC026585.1	TEC	MEIS3	SNX1	TRMT1	NXPE2	TBC1D8B	IDI2-AS1	AP001610.1	C6ORF58	LINC01429	THOC2	AL139317.3	AC019330.1	EML2	KCNJ5	AC007344.1	DDX25	PLEKHH2	DNAJC18	AC106820.5	ARRDC3-AS1	AC120498.9	TMEM150C	CD72	TSPAN11	HHIPL2	ZSCAN31	MAST3	STX2	INHBA	Z84492.1	PTPN12	SPAG9	MARVELD2	AC010547.1	WDR93	NDC80	LYSMD4	AC087501.1	KCNH4	DSG2	LINC01402	RASSF4	DHTKD1	ARHGEF39	THOC1	SPATA48	AC004943.1	LINC01889	GRHL1	PPIP5K2	MSC-AS1	AC008966.1	SPATA18	ZNF341	AC006146.1	LINC01340	RECQL	MYRFL	COL4A4	TLE4	LINC01807	AC005899.6	LINC01750	AC092053.3	NFAM1	MAP2K7	AC092535.3	LHX2	WTAP	ASB5	DKK2	AC116158.2	PCDHB11	TMEM187	ZSCAN23	ATXN8OS	C12ORF75	PRCP	DNAAF3	TAF5	ITK	SMCO2	AP003355.2	FZD8	TWNK	NT5DC2	AL354919.1	AL589765.4	TOMM40L	AF131216.3	TAGLN2	KRBA1	PRRT1	RMND1	MARCH7	AL109947.1	AC091946.1	PPME1	MIIP	HRCT1	AC231981.1	AC008764.8	KAT2A	KCNJ12	VCAN-AS1	ISYNA1	TOP1MT	EDNRB	SLC38A9	EPOP	CMTM4	AC073941.1	LINC02301	B3GALT6	AC060834.2	MCUR1	PLCB2	L1CAM	ZNF687	AC096711.3	AC010336.1	RIN2	LRRK1	RGS20	ZNF354B	RAB22A	BCO2	TRIM31-AS1	DYNC1I2	ZFP3	SLC13A1	AMY2A	NOP2	AC096586.1	C1QL2	MED16	TRAPPC6A	SLC9A3R2	IFNGR1	USP34	C17ORF97	LIX1L	LRAT	LMTK2	FBXO7	F2R	AC009549.1	USP3-AS1	LINC02240	AC018653.3	CXORF57	AANAT	PALM3	LRRC69	PHETA1	KDELC2	GOLPH3	CDT1	HIPK1-AS1	NPIPB11	SERAC1	CORIN	MEG3	ASAP3	MIR548A1HG	AP003174.1	C2ORF70	LINC01616	AL021396.1	PDYN	SLC6A13	AL078604.2	AOX1	CDC42BPB	MMAB	AC024361.2	COPS5	RDH10	MT-CO3	ENHO	SAR1A	LINC00865	CENPQ	NAPA	CAPN9	AC004870.3	AC068512.1	MST1	SPTLC3	CCNA2	TYW1	C12ORF66	AVPR1A	MIR3681HG	RASSF1	LNPEP	KCNE4	DHX58	SAAL1	AFAP1L1	LINC02197	CTNNA1	AC103739.2	HABP4	FAN1	ZCWPW1	STXBP1	AP003400.1	XYLT2	PAXBP1-AS1	MED9	RFC1	AC008551.1	GCNT1	LINC01169	MYO3B	TMEM63B	AC068446.2	HSF5	ZFP28	GNGT2	AC022113.1	RAB17	DHRS3	BMP6	ATP8B4	AP3M2	AC024475.4	DMWD	OXA1L	PNN	LINC01117	MCL1	TCIRG1	RGPD1	BHLHE22	LGALS9	UMODL1	FBXO10	ZKSCAN5	CTSA	SLC26A3	AC006213.2	FLRT1	PSD2	STAM-AS1	AL391988.1	AC008691.1	NAA25	NOXA1	EFTUD2	LINC02019	AC006946.2	COG7	TSPAN31	NATD1	THAP7-AS1	RECQL5	GIT2	NKX6-3	LINC02261	AC096759.1	ASB16-AS1	TMEM158	AC024592.3	RTN4R	AL353604.1	AL669970.3	AKR1C2	PCSK5	KIRREL3-AS1	AL080317.1	GLDC	NPTN	PRRC2A	TNFRSF21	AJ239322.2	SPTAN1	AC036214.1	AC084032.1	AC096992.2	GTF2H3	CCPG1	LGALS3	C12ORF54	CFP	PIK3CD-AS2	NBPF3	ZNF768	FXYD7	ZNF461	AC245123.1	CYP4F22	ADAM15	AL117348.2	AC044839.5	AC005229.4	EHD4	AL117339.5	AMACR	AC007319.1	MPZ	LINC01376	LIPC	CENPS-CORT	ARMC9	PRKAA1	CAPN12	AC005224.1	AC079466.2	AC104051.1	TDRD5	RANBP9	AL390036.1	COL6A1	AL162377.1	CARF	NIPAL1	MIGA1	FAM181A-AS1	ART3	LINC00327	ARHGEF33	CCDC191	COG8	CDYL2	RELL1	AC069431.1	SDR42E2	NOP53-AS1	LINC02365	PPP1R9B	AC062021.1	KPTN	NRIP3	SYNM	USP40	APLN	EIF5AL1	TRMT61B	LINC01561	LINC00471	ANPEP	HSD11B2	PPFIBP2	ALG8	TMEM254	AC243585.2	DDX49	ATP6AP1L	AL020996.1	C5ORF51	CREB3L3	SEC22C	EBF2	PPP1R10	AL353608.2	MND1	AC007221.1	LRRC37A	CAMK2B	AC027271.1	AC092718.8	PABPC1	MCM3AP	KIF25	AC008415.1	XRRA1	AC012467.2	SERTAD4-AS1	LINC01968	HIF1A	DNAJC27	SYTL3	DUS1L	CAMTA1-DT	C9ORF92	NUAK2	OGA	PRR26	GNB3	CATSPERE	TSR1	UNG	EHBP1L1	BDH2	KLF2	AC005702.1	SUMF1	UTRN	LINC02440	AL645728.1	MYB	NDUFV3	AC004551.1	GPR146	CCDC152	LINC02293	GINS3	DHX15	AC087857.1	ADGRL4	STK26	C19ORF81	SNX25	TBL1X	LRRCC1	APOC1	ZNF784	CC2D2B	FDXR	TAGLN	RPP30	PPP2R3B	SGTA	AC005828.3	AC145285.2	PHKA1	CD36	PPP4R1-AS1	TESMIN	AC024901.1	RBM23	TP53I3	IGSF22	SLC10A4	AL161716.1	C10ORF82	CCDC78	CSRP3	AC018616.1	TEX26-AS1	NCAPH	IL13RA1	ALDH1A3	NR2E1	COMMD4	RRP1B	AP003721.1	AC091939.1	ZNF132	P3H4	AL513283.1	OSTM1	COL11A2	TBC1D3D	FRMD7	SCOC-AS1	TCP11L1	HAS3	PARVG	AC004830.1	AC138627.1	AGMO	AC132938.1	PHF20	C6ORF132	NEK7	HPGD	ADAM8	KL	PFAS	VEGFB	BCAM	MCM10	FOXL2	CCM2L	PTPA	MAN2C1	HNRNPLL	KCNE3	GABRG1	MMP28	C19ORF25	RASSF8-AS1	AC011481.2	DUSP15	AC010173.1	NFIA-AS2	ZNF619	ELFN1	FAM66E	AC004556.1	VCPKMT	IPCEF1	MOV10	VSTM2L	AF038458.2	HBEGF	LINC02166	CDH23	DRD1	ZNF813	LINC01356	ABI1	AL023755.1	PCDHB9	EXTL1	B3GALT1	ATCAY	AC095060.1	MNT	CD160	ANKRD42	AQP7	ASB9	TMEM176A	MIR1-1HG-AS1	HSFY2	AL356489.2	PRR5-ARHGAP8	SNX4	PRELID3B	SEPT12	GPSM3	TRPC6	C8ORF37	COQ8B	CCDC190	EIF3B	AL021368.1	AL450998.3	FAIM2	TPRA1	SPNS2	AL359397.2	AC104964.4	PKD2	TRDN	AP000873.3	KLHL31	LAT	AC067838.1	ZNF264	LINC02302	NPIPA2	AL357078.3	SKIDA1	AL008723.1	TSKS	AL731567.1	FRMPD2	PTPRE	AC010998.1	FAM98B	LINS1	PRKCI	TBC1D15	RNF152	ERAP1	AC055713.1	STAT4	AL023581.2	SAYSD1	SH3D21	SYT10	HSDL2	ZSCAN22	RAB10	MYOZ2	AC240565.1	AC010531.3	AL121900.2	LPAR2	SNX6	AC019077.1	LINC00886	AP5B1	AL024507.2	PSAT1	APOM	FAM155B	METTL2A	AC129102.1	LINC01664	ZNF143	TUT7	CYP4F26P	AHNAK2	KCMF1	IRAK4	SP140	VWCE	RNF182	AC121764.1	TMEM26	AKAP5	ZFHX2	ABHD12	WNT10B	BPHL	CHAC1	RXRG	TMEM218	AC023794.4	LINC00927	FLT1	PNLDC1	TRIM45	MTHFS	C20ORF203	PSMD6-AS1	SFXN2	TXNRD2	PROM2	YIPF1	PIGA	CTC1	ZNF557	SUN1	MTX2	LGI4	PRB1	JARID2	SIGIRR	S1PR3	AL450998.2	ST8SIA3	AL096865.1	AC144831.1	AC092354.1	CD6	ANKRD49	DTL	CALCOCO2	AC009562.1	RUSC1	SGK2	AC097347.1	CDC27	AC023194.3	SLC46A2	TBC1D30	AC138904.1	GART	LRP5L	NBPF1	AMPD2	HSF2	NAGPA	AL928970.1	U2AF1L5	NPIPB3	SLC17A5	AC091138.1	GSDME	AC009404.1	NR2F2	AP001893.3	AC108673.3	AL513314.2	TENT5D	TMEM92-AS1	MARCH2	ARID4B	CCDC58	HEYL	AL138720.1	ZNF24	PWAR6	FAM81B	AP001547.1	BRAT1	AREL1	NAPRT	TNFAIP3	ABHD5	AC025287.2	KREMEN1	ADGRG6	AL158163.2	TMEM229A	ANKRD20A1	DOCK8	HDAC11-AS1	FRMD6	ZNF77	AC005144.1	SPNS1	SLC19A3	CLDN1	ITGA6	AC079015.1	AC008040.1	AL513217.1	C8ORF89	LINC01134	FRMPD1	DMGDH	AL358472.5	ELOVL2	NUDCD3	EFCAB1	LINGO3	CLDN10	AL355574.1	GCDH	ASCC2	ITPRIP	LINC00900	ITIH5	PPARGC1A	SRGAP1	RAB40B	LINC01830	AL365361.1	PITPNB	FGFR1	PDE10A	ZNF324	ASAH2	LAMP5-AS1	AC090152.1	EIF4EBP1	LINC02340	AC026254.2	GOLM1	CREB3L4	ZNF295-AS1	AC025470.2	AC239800.2	CFAP100	AC114811.2	SCARF2	BTBD6	CAAP1	UBE2E1	CDKL2	LINC01798	MIER1	AC004470.1	ZNF703	HSD17B7	FAM178B	ZNF616	BCCIP	TMCC1-AS1	SLC6A1	AC022239.1	TCTE3	GCLM	C15ORF48	AC087473.1	PGLS	FBXL6	UFD1	AC068473.4	GACAT2	TOR1AIP2	EDNRA	KLHDC4	CEBPZOS	SLC38A5	AL161725.1	TAF1A	AP5S1	LINC01709	CENPN	AC009271.1	LRTM2	MFSD11	NAP1L4	SLC25A30-AS1	AC009133.4	AC010235.1	SFMBT1	AC240274.1	ZNF233	AC133528.1	PRDM10	AC005828.1	THNSL2	COLEC10	BX284668.6	AC073530.1	CFAP69	WDR55	ZNF792	POLD1	ACRV1	ITPR2	AC018680.1	AC004784.1	AC005618.1	PLXDC2	IGSF23	DPF2	F8	SLC25A1	MAP2K2	DMRTC1B	B3GNT2	RBM20	KLHDC10	HKR1	AC027020.2	ZNF629	MATN1	EHHADH	MAP7D3	BHMG1	IKZF5	SLC9C2	DUSP2	SLC6A8	MGARP	CFAP298	INMT	MARCOL	C19ORF71	GPBP1	TRIM16L	EPB41L2	ANKRD50	HLA-DPA1	AC079950.1	TNFSF9	AAMDC	AC131956.2	AC079148.1	BBS10	HIST2H2BE	LINC01206	NR5A2	LINC01918	NGB	GPT2	AC026786.2	POU2F3	TMEM185B	AL121890.4	AL117329.1	AL451050.2	C7ORF25	AL513320.1	AC244453.1	WWC2-AS2	NAGK	ZNF385C	LINC02112	ARMC4	AC124242.1	WIPI1	SPECC1L	CNN1	FBXO41	LRRIQ4	MLLT1	MAP4K2	AL137246.1	AC073325.1	TADA3	CLMP	AC002428.2	EEF1E1-BLOC1S5	SDHAF3	PHTF1	USP54	GCC2	HIST1H2BD	LRRTM1	PLEKHH1	TOP3B	TCF19	AL031289.1	RTCA-AS1	TGFA	CCDC159	CACNG6	AC127070.2	LINC02572	AC096746.1	GNPTG	C12ORF65	BHMT2	GPR26	AC090004.1	AL031663.3	AC008073.3	MAFB	DRP2	AC007405.1	ARHGAP31-AS1	NBPF20	AC090229.1	PSRC1	TRIM63	LINC00954	AP000146.1	WDR82	GBP2	CHEK1	AC005606.2	AKT1	TMEM47	ZBTB21	RASGRP1	CDKN2C	PLIN4	GMCL1	AC243829.1	SPSB1	CTNNBL1	C19ORF38	LINC01731	AP005230.1	LRMDA	IL4I1	SLITRK4	IL6R	MIR22HG	AC069213.1	ZNF677	AL160408.3	MORN3	PCDHB14	P2RX5-TAX1BP3	LINC02477	C5ORF66	GALNT6	KIT	C6ORF99	AL391645.1	ANKRD30B	CTGF	MBNL1-AS1	MC4R	TULP2	LMOD1	ZCCHC3	DPP9-AS1	AC073878.1	PNPLA8	EPN1	MDM2	FAM122C	ELMOD1	AC114550.3	STK32A-AS1	PHLDB3	NKX2-8	ZNF284	BUB3	MFSD4B	PLK1	GINM1	DCTN5	AP001107.9	KANSL2	AL136317.2	U73166.1	IFI35	AC090403.1	LINC02352	DBP	ABCA4	DEUP1	SYNRG	AGER	MFSD5	AC073254.1	CTXN1	C2	MYBPC1	PRR14	ZNF425	KCNIP2	CCDC183	SLC27A4	LINC01550	AC092720.2	SCN9A	AL513548.3	LIN9	ELOVL2-AS1	ZBTB3	RAB29	FOXJ2	SLC39A14	MYLK	BPIFC	PINK1-AS	AC090907.1	AL035409.1	CLPB	AC053503.1	EDEM3	PIK3R3	AL357060.1	AL049830.3	AC126283.1	AC090844.2	IGFBP4	CTDSPL2	CRIP3	DNHD1	DGCR9	DYRK2	MON1B	NHLH1	AC092119.2	ADAM18	TAF15	RMND5B	CFAP47	PDE11A	CNPY1	PNKP	AADAT	POLG2	AL050403.2	LINC01597	AC007402.1	FAM78A	RIOK3	C11ORF68	ZNF354C	BCAN	AC139887.4	AC069029.1	AL356599.1	MAOB	FLYWCH1	AC012050.1	CLCNKA	SEC16B	ZNF599	ZNF665	PIKFYVE	AC008758.4	MDK	AC098818.2	TECR	CHRNA9	PAQR7	DHX37	C10ORF95	AP000527.1	PHYHIP	CHD1L	TRAF1	AC139530.1	C5ORF24	RILPL2	ERLIN1	LRPPRC	GCN1	AC064807.2	HSPA2	AP001172.1	GTSE1	PANX1	LMBR1	AC022973.3	CLIP1-AS1	LINC02177	LINC02018	TMEM204	AL592211.1	CHRDL2	LINC01088	EXOSC10	LINC02550	FIGNL1	RNF166	MYO1D	AC005332.3	DNAJB13	WDR90	PDGFC	ERN1	CFAP61	AC012593.1	FAIM	CELF3	PLGLB2	DCAF17	NR1H2	RAB36	LRRC8D	SRD5A1	TCF24	RBM26-AS1	AP000755.2	Z97206.2	NOG	NCOA7	GLDN	FBXO40	TRIM35	GXYLT2	JADE2	FAM110A	AC112493.1	ZNF502	YTHDF1	AC005009.2	CABLES2	AC022893.2	AL592402.1	WSCD1	TTLL6	LINC02373	AC091959.3	COG4	TRIM2	RAP2C-AS1	HINFP	FAM217A	MED20	AC009318.3	DPT	TANC1	BMS1	ATG13	BCAS4	PSORS1C1	ZSWIM3	CEACAM19	ZNF487	AL390208.1	CBY1	C3ORF58	OSBPL7	AC096719.1	ZNF85	PCDHA1	PAN3-AS1	LINC00467	UCHL3	ZNF865	PITPNC1	TMEM269	PTPDC1	SLC5A5	FURIN	ZNF439	SPTBN2	ZYG11A	PDZD7	AC246680.1	AGAP9	PRDM8	DAG1	DNASE1L2	C19ORF57	RGPD8	CNN3	EXPH5	GANC	DHX16	TUB	SLK	VAV3	SPTY2D1	HRH2	MRLN	SLC4A11	LCA5L	C1ORF226	EGLN3	WASHC2C	LRRC53	C21ORF62	UPB1	RSPO3	AC084824.5	AL583839.1	TSPAN15	ZNF623	CIP2A	KIN	CPNE9	F13A1	ZNF212	SUCLA2-AS1	AC022364.1	ZNF668	LUCAT1	AL121781.1	AC067969.1	CDC25B	AP002026.1	UBE2U	SERF1B	AP001496.2	C12ORF29	PKN1	ST8SIA6-AS1	AP000438.1	TXNDC8	NUP205	FZR1	AC027237.2	IFIT2	AC010636.2	SLC46A1	HTATIP2	KCNJ1	PPP2R5E	PML	TRIM25	GEN1	TTBK2	CHTF8	AC108002.1	SOX7	ACKR1	CCDC126	MOB1A	NPY5R	ZC3HAV1L	METTL22	GPALPP1	ARHGAP5-AS1	PFKFB1	ZCCHC18	TMED8	AC109826.1	STX12	AC120036.4	FTSJ1	LINC01152	AC025181.2	PDGFRA	PIK3R4	C6ORF201	AC246817.1	AC073842.2	SEPSECS	ETFRF1	AL008723.3	AL590999.1	AP006565.1	LINC00867	SFT2D3	RPL22	HRC	LINC01252	AC068025.1	TLR1	ASB2	PTPRD-AS1	C3ORF80	AC023632.2	REEP2	SOAT1	APBB1IP	SLC7A14	AL022328.3	AC091534.1	CYGB	ADCY6	AP003306.1	SARDH	SLC2A14	RDM1	C15ORF65	SULT1A2	AC117395.1	PQLC3	NANOS3	MT-CYB	EXOC3L2	GFOD2	HEPACAM	HTR3B	AL008582.1	BORA	SUPT6H	OAF	AC000058.1	C5ORF47	RGMB	RCOR2	PIGT	TMEM240	SAE1	AC124312.3	AC009313.1	AL162511.1	ARHGEF10L	MARF1	ZZEF1	FER1L6-AS1	FMNL1	ZNF367	AF130359.1	KDM5D	LINC00581	NME4	HERC3	ALDH18A1	RHOXF1	LGR6	HBP1	AC006460.1	AC048382.5	KCNA5	AC135050.1	CENPV	AC134980.2	AL357153.3	DNAJC15	MST1R	GANAB	KCTD18	HR	PNMA5	AC137630.1	NPIPB4	PRPF38B	RGS17	NBDY	MBNL3	VPS33B-DT	GLRB	GREM2	CERS3-AS1	CHAD	CDKN2A	SNHG27	SHMT2	AC022217.3	SERPINB1	BBS4	GPRC5D-AS1	C9ORF40	LINC01397	LINC01965	ARL9	ATRIP	ZNF793	AC110751.1	MFAP5	IGSF1	SYNPO	PTPRF	SYMPK	HEPHL1	AC093227.1	ANKRD20A3	COX16	C9ORF43	USP8	UBOX5	DDI2	AC098582.1	LINC02015	VKORC1L1	GFRAL	AC020915.3	AMOTL2	CTPS1	AC090001.1	WNT16	TMC5	NUP153	TEKT2	ITGB1	AL359313.1	SOSTDC1	AC000403.1	PRIM1	RAB24	CTNS	GVQW2	SLC2A6	KLF3	AC092378.2	TOGARAM2	TMEM97	AL392086.1	SPPL2B	DHFR	CLIC2	TMEM244	BACE1-AS	SEC24D	TICRR																																																																																																																																																																																																																																																																																																																																																																																																																																																																																																																																																																																																																																																																																																																																																																																																																												
HUMAN_NEURONS_TRANSCRIPTOMICS	LENG_2021_1	RANKED		RP11-467L24.1	LUZP2	RP11-897M7.4	RP11-69I8.3	VGF	DLC1	IRX6	CAMK1G	FAM101B	PCSK5	SNTG2	MGST1	ID2	PRKD1	PXYLP1	BRINP3	KIAA1217	RP11-449D8.5	AC092162.1	RP11-3P17.4	AC093375.1	RARRES2	CNTNAP3B	RELN	TTC29	AC091814.2	INHBA	DUSP5	RP11-384F7.2	RP11-380P13.1	CXXC5	RIN2	FSTL4	AC096669.3	TIMP1	NPTX2	RP11-298D21.1	PTCHD4	AJAP1	CNTNAP3	EGR3	ARC	ECM2	ARHGAP18	RTN4RL1	NPTXR	EGR1	EPHB6	FUT9	EAF2	CSRNP1	ISLR	RP11-60A8.1	CCK	TSPYL2	RP11-653B10.1	FOSB	KIAA1456	KIAA1211	GADD45G	IL1RAPL2	PTGFRN	SLC6A17	NFIX	NCDN	RP1-69D17.4	SLC10A7	FAM110B	CAMK1D	RASGRP1	HS3ST4	VWC2L	C10ORF11	SLC7A5	LIPC	AC027119.1	PDGFB	RP3-523C21.2	LINC01194	MCTP2	VWA5A	PPP1R15A	TBL1X	SCN9A	ARF1	PLP1	SULT4A1	RASD1	ST18	CEP126	RGS4	PEA15	TMEM70	KCNH5	PDP1	TP53I11	HCRTR2	USP43	RP11-368I23.2	ZNF804B	LINC01013	PAH	RARA	GPR3	DIP2A	SLC15A2	CNTNAP5	LINC00290	ALDOA	GPR153	USP11	CTD-2544M6.1	EGR4	SEMA5A	MSC	IER5	GALNTL6	RAP2A	SLC25A22	ADAMTSL1	SCG2	TRPS1	HRH1	KLF10	RP11-552M14.1	KLHL5	SOX5	C1ORF115	CORO1A	VSTM2B	CBARP	CLSTN1	B2M	KCTD8	CCDC91	BSN	RP1-122P22.2	FCER2	PVRL1	SYT17	PLCH2	ATP1B2	OSBPL10	RP11-18H21.2	CD24	TGFBR3L	ROBO1	FLNA	PGRMC1	RP11-427M20.1	SNTB2	PTK2B	TGFBI	TOLLIP	NAP1L3	TDRD5	SGCZ	EPHA7	LINC01579	RP11-30J20.1	GPR83	AC002127.4	BEX2	PDE5A	SH3RF2	RP11-402G3.3	DOCK4	ENPP2	FOS	TNFRSF1A	GADD45B	NUDT11	CDIP1	PPARG	BDNF	MARCKS	TMEM144	MAFK	MTURN	SHF	RP11-379B18.6	MIR100HG	TF	FNDC9	EPHA5	ZDHHC22	IGSF9B	JUNB	OSBPL10-AS1	SEPP1	HS3ST5	B3GAT2	TIPARP	ANKRD34B	EMD	NCS1	RP11-547I7.1	KANSL1L	SLC2A3	SCN7A	IRF2BPL	GRIK1	NPIPB11	RP3-477O4.14	TSPYL1	RTN4R	LRRC10B	WBSCR17	CHI3L1	SIRPA	RGS2	TLE3	TAGLN3	SULF1	MCOLN2	C11ORF96	APMAP	BLCAP	IL17RC	MAMLD1	PTCHD2	PLEKHG4B	GDI1	KIRREL3	ADAMTS6	LINC00599	TMEM233	NPSR1	PIM1	LINC00987	CDH18	AGBL1	TSPYL4	LRRC4	SYN1	EMC2	MAPK3	CD200R1	PDE8B	KBTBD11	ENC1	CFL1	CA11	UAP1L1	NR4A1	TDRD6	HHIP	LINC01032	NMNAT3	SEMA3E	KLC1	CTD-2288O8.1	MKNK2	ETV3	BEGAIN	ATP6V1B2	GFRA2	CDH22	H2AFV	ACTG1	RP11-116O11.1	RP11-179A10.1	RP11-527F13.1	KHNYN	ALCAM	RP11-368L12.1	MDGA2	LINC01164	RTN4RL2	FILIP1	PHF13	PLXNA1	MKRN2OS	UBQLN2	CAMK2N1	RP11-160H12.2	KCNT2	PPA2	IFITM3	CTA-373H7.7	CPNE5	FMNL3	CHST9	FAIM2	GRM3	NEUROD2	STMN1	CTD-2334D19.1	BTG2	LINC00923	YWHAG	RP11-597D13.9	CH17-80A12.1	NRXN2	GRASP	DPP10-AS3	BHLHE22	ZNF804A	MYO16	DOCK5	LRTM2	TTYH3	PJA1	C1QL3	PCDH8	LHFP	GPR37	PIANP	CCDC122	SNRPN	DSCAML1	TMEM59L	RP11-402J6.1	SYN2	BAIAP2	IPCEF1	SASS6	RP11-490M8.1	NPTX1	NWD2	PLAGL2	ICAM5	ATXN7L3	SSBP3	ASCL1	DPP10	C12ORF42	UST	PLXNA4	MAPK6	RP11-63C8.1	FAM49A	ZFAND5	FAM127A	NFIA	CTXN1	NLRP1	PTGS2	ZMIZ1	RIMS3	SNCB	LINC00657	MYT1	RP5-1101C3.1	DOK6	PFKFB3	YPEL3	TSPAN7	PTPN5	RP11-53O19.1	CTD-2054N24.2	AGAP3	RP11-766N7.4	DNAJB5	IDS	CADM2-AS2	ARL4D	AC084219.2	IPO9-AS1	TLE4	CLDN11	RUFY4	AC116614.1	GUCA1C	GRIN3A	NUAK1	CIDEA	RP11-650J17.1	RP11-141M1.3	UBA6-AS1	CES2	LBH	MEP1B	RAB3B	KCTD15	FOSL2	MNT	PNMA2	LRRC1	FABP5	CTBP1	SLC9A6	AC004237.1	CRKL	APLP1	MTMR6	DOCK1	HR	METRNL	AC072062.1	PTMS	CD151	PALM2	ZFPM2	RP11-79E3.2	RP11-618P17.4	SUN2	CPLX2	PCSK1N	TTN	GLP2R	RP11-140K17.3	RP1-78O14.1	MGAT5B	TNNT2	SDF4	MTCH1	RNF152	USP22	NAB2	CADM3	DUSP16	PCDH11Y	UNC5D	WDR74	DUSP6	PRKAR1B	SULF2	TUBB4B	CLMP	ADRBK2	PPP1R1B	RP11-454P21.1	PLD3	LSAMP-AS1	ZNF100	TENM1	TCERG1L	ZBTB18	UBASH3B	CTD-2541J13.2	OLFM1	PIM3	PNMAL1	CRHR2	NR2F1	THRA	RP11-486O13.4	DYNLL2	SRGAP1	FSCN1	MDC1-AS1	HHIP-AS1	DAAM2	DGKB	LRP1B	AC037445.1	LINC01106	ATP6AP1	RP11-66N24.3	DNAJC5	C1QL2	ST8SIA3	MAP1S	PRNP	AC018816.3	AC005009.2	KCNIP2	LINC00894	RUNX2	TET3	DOC2A	RRAD	MCL1	SPHKAP	TRPC1	SPATS2L	H1F0	STX1B	C6ORF141	TWIST2	NRGN	BAG5	ADCY8	KCNK2	COL24A1	MET	MIDN	PSAP	ZNF536	RHBDD2	ABHD3	VSNL1	RAB40C	ACKR1	YWHAH	PTPRN	FOCAD	CTXN3	C2CD4C	DUSP14	LINC01428	HSP90AB1	AC007040.11	PSAT1	SLCO1A2	STXBP4	BTG1	KIF26B	ATXN7L3B	IRS2	SLC4A4	SUMO3	CCDC71	ZCCHC24	GCHFR	TTC39C	ITGA6	RP11-434H14.1	KCNK1	SLC15A5	FCHSD2	ZFAT	MIR219A2	JUN	UPF1	GABPB1-AS1	RPS6KA4	MYOT	LRWD1	SLC24A4	GRM8	NTNG2	HYOU1	KCTD2	NAP1L5	GALNT9	GPR137C	ADAMTS9	SLC12A5	CALM1	NACC1	CEP70	SMAD9	VCAN	LSAMP	DUSP1	ZNF436	PALM	RP11-713P17.3	WDR63	SEMA3C	RP11-315E17.1	PLA2R1	THSD4-AS1	ZNF493	IER5L	AMZ1	RP11-192H23.6	SYT13	ZFP36L1	TMEM244	SOSTDC1	JMJD8	SEPT3	LTBP3	RP4-765H13.1	ADAMTSL3	SYT4	WDR27	SYT10	DENND1B	NYAP2	PWRN1	MIR2052HG	AES	TSPAN33	R3HDM4	KCNC3	SV2C	C2ORF88	NUDT3	FBRS	RP11-321E2.4	LGR5	LINC01322	NGB	MICAL3	UBE2I	MAP4	PRKD3	CALM3	RP11-459O16.8	RASAL1	ESRRG	ADTRP	ANP32A	DENND6A-AS1	MIR9-3HG	SLC7A11	TTYH2	DUSP4	ISOC1	NRN1	GRAMD3	ZMAT3	RP11-191L9.4	PCDH15	PDGFA	NHSL2	CTD-2231H16.1	YWHAZ	EPB41L5	ANGPT2	KIAA1755	PIP4K2B	PPP2CB	TCF4-AS1	RBL2	CAPN5	ATP6V1E1	SETD1B	PLEKHA2	CLSTN3	LHX2	TSEN34	EFNB1	NPTN	LONRF3	C16ORF72	TUBA1B	ARL5B	FAM89B	CDKN1A	BIRC6-AS2	RP11-242P2.2	TRADD	GPRC5B	TCEAL2	NAA60	AHDC1	RP5-921G16.1	LMO3	RP11-258F1.1	CHST10	CSNK1G2	FAM84A	GUCY1B3	FOXRED2	PNCK	CDH10	USH2A	GABRD	KIF1A	CNIH2	CMIP	APLP2	TPM4	SPOCK1	CELF3	SNCAIP	AMPD2	RP11-736K20.5	RP11-203B9.4	ETV5	ADRA1B	RP11-75C9.2	CLIC6	RASD2	RP11-748C4.1	LMNB2	RP11-286O1.1	RP11-418I22.3	PPP1R9B	PLEKHB2	ZNF460	CHGA	KCND3	RP11-272L13.3	GMFB	NPNT	GTF3C1	GPX3	NTNG1	ARHGAP26-AS1	ISLR2	HTR2A	TRMT13	ETS1	SGCD	ST8SIA1	DEDD2	AGPAT1	MYBPC1	SAMD14	RP11-580I1.1	TRPM3	SAMD4B	CYGB	RP11-434C1.2	MAST3	BEX1	UNC5A	MAPRE3	CFAP100	BCKDHB	CEBPD	MEF2D	HTR2C	ASTN2-AS1	PTH	TSC22D1	FRMD5	ZBTB21	FOXJ2	AFF2	VIPR1	AC079117.1	TPPP	CA4	CAMK2A	C4ORF48	GPAT3	CHMP4B	PTPRZ1	FZD7	MESDC1	PACRG	PEF1	SERINC3	PNPLA2	CDK16	TRAF5	SMIM13	ZBTB20	GAB2	PCDH1	ZFYVE21	C15ORF41	CTC-535M15.2	MTPN	CLTA	GALNT16	RP1-102G20.5	ZNF704	PCGF2	PHYHIP	SHKBP1	PREPL	PCDH9-AS2	ASB17	EIF5B	ADGRB1	CACNB1	M6PR	ZNF395	FJX1	NUDT10	ZMYM3	RP11-766N7.3	BSG	CPLX1	RUNDC1	PELI2	ABCD4	TRABD2A	FEM1B	CTBP1-AS	SLC5A8	EIF5A	RP11-123O10.4	LAMP1	ELK1	C10ORF90	JOSD1	RP11-114G22.1	CADM2	FBXO32	ADCYAP1	RGMA	ZNF385B	RP4-565E6.1	ZCCHC3	CLPTM1	SLC1A2	RP11-58C22.1	PAFAH1B3	TOMM34	GRK5	DPYD	RAB3IP	USP3	UBC	FAM66A	AC135050.5	STXBP1	AC067959.1	CEMIP	C8ORF34	SKI	EPHA5-AS1	CHST8	NEURL1	SPRY2	CCDC66	RAI2	UGT8	DPF1	CEBPA	SLCO2A1	ZNF883	RHOBTB2	TTC22	HCLS1	GRID2	CTTNBP2	CHRM3	H1FX	GARNL3	ARID5A	RNF165	KLF15	SERTAD2	MEF2C	NOL6	F8A1	ACVR2A	ASPA	GTPBP1	FAM160A1	PLEKHO1	PLS1	GLB1L2	RP11-99L13.1	NUCKS1	RP11-196H14.2	LRRC8A	GALNT10	PIP5K1C	CDK5RAP2	HSD17B12	DKK3	GABBR2	ADRBK1	VPS37B	FBXO46	EMID1	GOT2	RP11-114N19.3	MLF1	NPAS3	NR2C2AP	ALDH1A2	MOB2	KCNMB2-AS1	CTC-551A13.2	SCN1B	LINC00511	RP1-223B1.1	ZNF253	SRRM4	RHEB	DRAXIN	LL0XNC01-16G2.1	ZNF766	NAPB	FKBP8	CCDC146	RP11-318K12.2	RP11-649G15.2	BIRC3	KRTAP5-11	ETS2	RP11-1038A11.1	CLIP3	CIC	CBX5	GPR88	SHISA5	ITPR2	LEPR	NUDT4	CLTB	LDLRAD3	RP5-1070A16.1	BCL11B	FASTKD2	CDH13	SLC44A5	PDC	SLC12A2	RP11-18D7.3	GPR162	ZMYND8	SOX10	DGCR6L	SYNDIG1	BPIFC	CACNA1G	SLC4A7	WDR82	MAPK8IP3	CHRM3-AS2	SPDYE2	LINC00486	GFOD1	CDH11	FAM177B	TMA7	GNAS	BHLHE40	RP11-465I4.2	GSG1L2	RAC1	PGAM1	AC005609.16	DPYSL5	LINC00240	SPAG16	MUM1L1	SNAPC2	CENPBD1	CXXC1	EFNA1	KDM5C	WBP2	ARFIP2	ASAP2	EGR2	ASTN2	TMEM155	RASSF8	RAP2B	ECE1	HEY1	AC026202.3	HK1	NBPF6	FSIP2	KIT	KDM4C	NIFK-AS1	ACTN4	MAML3	RP11-539I5.1	GPR68	BACE2	B3GLCT	ATP10A	RP1-137D17.1	PFDN2	CHN1	LIPI	CACNA2D3-AS1	GADL1	C17ORF96	AASS	RIMBP2	RP11-347C12.1	RP11-776H12.1	HS6ST1	PACRG-AS3	ZNF385D	PLPPR1	HCFC1	TOMM20	C4ORF3	SMC6	PIP4K2A	FXYD7	SNHG24	UBFD1	CCAR2	USP6NL	LINC01572	RAB6B	SLC30A3	ZNF226	RP11-238K6.2	CAMK1	UBE2N	STX1A	CCSAP	STOML1	REV3L	HPCAL1	HOMER1	KCNAB2	RP5-944M2.3	HTR3B	GPM6B	CPNE6	FAM19A5	SMG7	CNDP1	WDR55	CALR	SDC3	YWHAB	AC107218.3	AC013463.2	RASSF3	RAMP3	SH3GL1	RORB	UCHL1	AC004053.1	L3HYPDH	MAPK1	DUSP3	HMGCR	ANGPTL1	SRSF2	PNMA6A	AC016716.2	SLC17A7	RNPS1	BCAS1	RNF11	GPRIN1	LINC01515	PAFAH1B2	CXORF57	CTD-2215L10.1	STARD7	RANGRF	ITPK1	SPDYE3	DRD1	ZBTB16	USP7	CH17-125A10.2	CAPN8	TCEANC2	RAB2B	PTMA	HNRNPH2	IFNLR1	PODXL2	GTPBP10	RGPD2	GPSM2	LETM1	SLC8A1-AS1	RPL21	VLDLR-AS1	DNAJC5G	ADGRB2	WDR78	MOBP	POU6F2	BCO2	DOCK10	KIAA0513	RP11-37B2.1	PIGF	HS3ST2	ARF6	AP5Z1	RMDN1	PPP1R35	CDK18	RAD18	FRK	MKX	ELAVL3	RP11-317G6.1	SERINC1	PTPRF	DGKK	FSTL5	MIR548XHG	RP11-20I20.2	AP2S1	CTB-174D11.1	CIT	RP11-444D3.1	PHTF1	APLF	RP11-217L21.1	TMEM9	DNAH14	SYNGR1	UNC13A	UCK1	NUP107	RASA1	RP11-119D9.1	ARPP19	GOLM1	RP11-295K2.3	CNTN6	SLC8A2	DIRAS1	CKB	CYP27A1	ALPK1	MLLT1	ADSS	CRYAB	RP11-31I22.3	BARD1	TNIK	GRAMD2	PCP4	C8ORF59	LINC01311	CTD-2298J14.2	FAM155B	TMUB1	AC008697.1	YDJC	ABCA6	GFPT2	NEAT1	LAMP2	RP3-399L15.3	NUDT12	TRIM5	SYNGR3	METTL7A	ADAMTS12	PPP1R13B	PLCB1	CRIM1	ITPKA	SLC25A25	NREP	HSPA1B	GPD2	CAMKK2	UBE2QL1	TRIM29	HIBCH	SMIM8	HRK	RP5-1044H5.1	PDZD9	EPN1	RPP38	AC023590.1	CLU	RIT2	KIAA1191	ZDHHC14	RP11-420O16.1	MOGS	FHOD3	CHKA	CACNA1C	PKM	DCAF10	SCHLAP1	CTA-929C8.8	FREM3	AC008067.2	SPRED2	ADRB1	DOCK8	MICALL1	CACNA2D3	MAL	HRH3	HPCAL4	CTC-806A22.1	AC002550.5	AC002066.1	LSM14B	GAS2L3	ZFHX4	AC010127.3	SOX11	NRXN1	SEL1L3	LONRF2	FURIN	MAN2A1	ARL8A	MFSD2A	C1QTNF4	CHRM2	SS18L2	BCR	CDK5R1	PCTP	FAM153C	LINC01094	AMY2B	C14ORF37	ZFHX3	MPP7	BMPR1B	POLR2J	SPACA7	LINC01314	PTN	REEP3	PPP1R9A	EAF1	PEG10	CAPRIN2	SEPT9	GPR135	ZNF438	EEF1A2	MBOAT2	CDH8	CH17-140K24.8	ATP6AP2	CNTN3	TLK1	ADAMTS16	ANKRD18A	ACLY	ATG4C	RGAG1	RP11-242P2.1	NLRC5	FASN	ATP1A3	ANXA11	PER1	CITED2	PTPRO	RP11-131K5.1	MIR22HG	MEAF6	RP11-734K23.9	RPS13	GNB2	RP11-39M21.1	MOB3B	RBMS3-AS2	HAPLN3	TCF12	MOB4	ENPP1	NONO	FRMD8	MXD1	MORF4L1	TLE2	SYVN1	VWA8	DNAJC19	NCOA3	HIF1A-AS2	SLC6A8	TSPYL5	CLTCL1	METTL4	INPP5K	FN1	ZFAND1	SLC7A13	USP40	NNMT	CDC37	F11R	RXFP1	DGCR2	CABP7	RSPH10B2	DNAJC6	FCHO2	VSTM2L	SYT12	SRCIN1	C1ORF233	ABR	PDYN	ATP1A2	SNU13	USP45	ABCF2	PRMT8	CBX1	AC105402.4	ST8SIA2	KCNJ4	EXOC3L2	YIPF3	PRRC2B	MOG	NFE2L1	PLGRKT	RP11-231I13.2	CLEC2D	JUND	FRMD3	FNDC3B	SPTBN2	CTD-2184D3.6	MGAT3	KLHDC8B	HNRNPAB	SMAD3	AKT1	ETV1	FAM229B	RP11-624C23.1	STARD13	CELSR2	ZNF275	LMCD1-AS1	PLSCR4	UBE2S	CTD-2095E4.5	STRN4	HS6ST2	HBS1L	RAB11FIP3	RPS12	A2ML1-AS1	GABARAPL1	ENO2	MYO9B	HMBOX1	PADI2	MFAP3L	MYH9	CCDC115	STRIP1	TRMT112	SYT7	DYNC1I1	BBIP1	DNAJB1	EEF2	CD2AP	KHSRP	TNR	GLRA2	MRPL2	SCAF1	LIN28B	AC073343.13	GPR176	EIF4A1	CPEB4	ARHGDIA	ACD	RP11-554F20.1	FAM122C	STAC2	MCC	FZR1	MAOA	PACSIN2	TMEM109	DCDC2C	GGA1	GPRASP1	LAMP5	CLN8	RP11-1000B6.3	PLCL1	ENTPD6	KCNS1	LLNLF-187D8.1	LDLR	H2AFX	BRSK2	FRAS1	CLPSL1	BCOR	RAB15	SOS1	CHAC2	NDC80	RAB35	MAZ	KNOP1	PSD3	ERCC1	KCNG1	ETFDH	TXNDC16	PTPDC1	DTX3	PLPPR2	CNR1	BSDC1	SPOCK3	B3GALT2	MAT2B	BAALC	RP11-21M24.2	KNDC1	ZSCAN23	EFHD2	ACVR1C	SKP1	TAPBP	FAAH2	MYADM	RP11-473C19.1	DMTN	DLK2	TMEM159	TEX15	DHX33	CH17-437K3.1	TMIE	GMEB2	ST3GAL2	HHAT	ZNF334	DTNA	PTCHD1	SMIM10L2B	RP11-416N2.4	NINJ2	ZNF579	DBI	INAFM2	RP13-726E6.2	VWDE	TNPO2	CTC-510F12.2	SATB2-AS1	RUNDC3A	PYGB	LINC00844	BBS9	KCNC1	SPP1	NAPRT	AP1M1	KMT5A	PRELID2	PUS7L	PPDPF	RP11-983P16.4	MAK	C2CD5	PCLO	RAP2C-AS1	PDXK	CHGB	PABPN1	RP11-127B20.2	PER3	C14ORF169	RP11-703M24.5	TTC39A	SRF	PPM1M	MSL1	KLF16	DSG1-AS1	VAV2	RP11-121C2.3	NCOR2	DNAI1	RP4-635E18.7	NOS1AP	PLK3	PHF24	BRF1	NAPA	DLGAP3	RP11-294J22.6	PARP11	SRM	PWRN3	AJ006998.2	CECR7	AC073283.4	KIAA1841	DLG4	CADPS	MFN1	AC113617.1	SHROOM4	FAM95C	OSBPL3	RP11-264B14.1	TRAF7	TRMT10A	SAFB	ZNF680	LL22NC03-2H8.5	SSTR2	RP3-380B8.4	TUBB2A	PEX3	RGCC	PPM1L	RP11-355I22.2	PPP1R26-AS1	TSR2	RORA-AS1	NFE2L3	CRIP2	RP11-159F24.6	NUBPL	SLC38A9	NDUFB9	SHISA7	ATIC	DCAF15	GABRA2	NELL1	ADGRF5	NDRG2	RP11-258O13.1	CHPF	RP11-545E17.3	DGKI	LYRM5	GUK1	KIRREL	BAALC-AS1	TMEM35	DUSP7	ITGA2	TERF2IP	GIGYF2	MYOM2	RP11-148L24.1	MPP2	PCDH9	TUB	RAI1	RP11-1134I14.8	RP11-452H21.1	ADCY2	IL17RE	RP11-142M10.2	SUPT3H	SLC2A1	PARK2	LSM8	ORC3	ZGRF1	PPIA	SOCS7	ARMC3	GNL1	CCDC9	LRPAP1	IFT88	SOX4	JMJD6	CAPNS1	RSL24D1	TBC1D32	RP11-16L14.2	SRGAP2B	ADAM15	HPCA	BCL9L	CTB-46B19.2	TLE1	AC007966.1	CLVS1	PIM2	ADRA2C	CTD-3239E11.2	TUBA4A	G3BP2	RP11-321E2.3	IGSF8	FBXL18	KCTD17	NCBP3	AC007566.10	NUCB1	AC007740.1	WIPF1	PACSIN1	CCKBR	PDSS2	SYNPO	RP11-459F6.3	AJ003147.9	BAHD1	CTD-2049O4.1	DDX1	NRSN2	RP11-356C4.5	FAM217B	LINC01141	CD2BP2	SERPINB6	RP11-739G5.1	SEPT10	RP11-124B13.1	DSE	HIST1H4C	LINC01183	AC096772.6	CD200	ZNF737	SNX7	CAPN15	SIGMAR1	CCDC184	LIFR	RLIM	SCUBE2	BPHL	MFSD10	LINC01608	TRIB2	DNMT3A	CST3	SAMD1	PRRC2A	MIER2	DOCK7	THEMIS	DDAH1	FABP6	CYYR1-AS1	AC012358.8	KCTD10	CTA-276F8.2	OPALIN	MIR137HG	ERCC4	SPEN	BAG4	ACTB	LGR4	MMP17	NOTCH1	CRLF3	CSGALNACT1	AP1G2	IP6K1	CNBD2	PTPRR	LINC00094	APBA2	DNM1	COL8A1	NAP1L2	MAP3K1	ZCCHC7	CTD-2561J22.3	CTC-340A15.2	COPG1	COLQ	B4GALT5	SLC16A2	CHD5	SLC30A1	BAZ2B	RP11-16E12.1	HAVCR2	RP11-406A9.2	KIFC3	GPSM1	ATN1	CTNNA3	TUBA8	TMEM235	DYRK3	UBA1	AP1S2	MRPS9	PRMT3	LINC00293	MAPK8IP2	CAMK2B	IGFBP5	HYI	TMEM130	CNTNAP4	PSME3	ZNF669	ERO1A	CTD-2128A3.2	MT1E	WIZ	EDIL3	WDR1	RECQL	PTTG1IP	VMA21	NBEAL1	GSK3A	NPFFR2	IGSF3	AQP3	SCAMP5	TCAIM	TMEM150A	TANK	NOLC1	CTD-3179P9.1	CCDC124	HOOK2	SERPINE2	FER	EPCAM	SUB1	ANKRD33B	FAM171A2	FBXW8	STMN2	RP11-142C4.6	SGK223	ARHGAP22	ARL6IP6	PI4K2A	TRMT11	PAK6	FAM32A	SURF4	HSPA1A	CFP	KIF6	SAE1	DAGLB	KCNV1	TRIM66	CCNYL1	RP4-736H5.3	KLHDC3	GAL3ST1	RP11-214N1.1	RP11-324I22.4	KAT8	BIVM-ERCC5	ATP9A	CES3	RPL18	NECAB2	BMX	RNF130	PLCE1	CTD-2532K18.1	EMX1	RP11-161D15.3	SERHL2	PCSK7	CTD-2113L7.1	CDC34	PTHLH	FAM53C	SCX	KCNC4	L3MBTL4	GSPT2	FAM174A	RP11-123M6.2	FAM213B	RP11-432I5.6	SERPINE1	FXYD1	MROH1	KIAA1614	ZBTB24	AP1S1	CXORF56	TMEM131	LRRC4C	TPRG1L	RP11-381K20.2	ERVK3-1	THY1	AMOTL2	SMOC2	ZNF571	ZNF107	MT2A	ZMAT2	POT1	MAPK4	MRPS30	FLYWCH1	CSMD2	FIGF	MCM3AP-AS1	CCDC65	RP11-266K4.14	ARHGEF25	DAPK3	AC006994.2	SLC16A10	MIR3681HG	CUEDC1	PNPT1	RSU1	SRSF3	MIAT	CPB2-AS1	GAS7	CTA-384D8.36	RP11-867G2.8	AC079135.1	PSMD3	RP11-830F9.6	TMEM232	SHISA4	TIMM44	CAV3	KCNJ6	ZNF235	APC	TMEM198	ME3	RP11-1263C18.1	LINC01277	RP11-884K10.7	AL592183.1	KDM6B	RNF41	RP1-39G22.7	DEPTOR	COMMD2	C1ORF56	ITGB1	CAAP1	RP11-479O9.4	MTFR1	RP11-50D16.4	BCAR1	FOXO6	RP11-580I1.2	SYBU	MYEOV2	TTC13	SERF2	SLC9A3R2	MBOAT7	OTUB1	PCDH9-AS1	ZDHHC23	KCTD13	RP11-477N12.6	ARHGAP10	TCEB2	TGOLN2	RP11-159G9.5	AF064858.6	HEATR5B	ABCA2	PTPRM	PMPCA	CCT2	TARS	EFNA3	RPL10A	EPB41L1	RUSC2	SIPA1L2	ERH	KCTD5	SGPP2	BMPER	EEPD1	USP51	PON2	EXOC2	C7ORF43	SLC24A2	RAB30-AS1	MTCP1	RERG	FBF1	SPARCL1	IGFBP4	PRKCB	IFNG-AS1	CGREF1	VANGL2	COX6A1	LIMK2	MFSD13A	UBAP2L	PCOLCE2	EHD2	CANX	EIF1	EYA1	MINPP1	WDR47	AFP	RP11-405A12.2	PTPRQ	LINC00836	RP11-717F1.2	NAALAD2	TIMM21	FAM149A	ITM2B	DUSP8	PTP4A1	CDC42BPB	OGDH	C12ORF49	LYPLA2	ARID5B	ZYX	NCOA4	ENSA	ELAVL4	CSTF2	RP11-173D3.1	VGLL4	FAM81A	DVL1	PHTF2	NAT14	KLHL29	SRI	TSPAN17	KSR2	LINC00866	HSPB3	SAP130	KLHL13	WBP5	KCNK15-AS1	LINC01310	PDCD7	PILRB	KCNB1	ZC3H3	TTC7A	RP11-392P7.6	RPA1	CABLES1	RP11-519G16.3	DPYD-AS1	MN1	GRHL1	DENND4B	BCO1	MSMO1	MDGA1	SCRG1	DDX11-AS1	ANKRD46	FKBP14	ADGRV1	LIFR-AS1	NSMAF	ADGRB3	GFRA1	CSNK1E	RP11-707A18.1	CNOT3	IDE	GPANK1	UGDH-AS1	RP4-593C16.4	ORC5	PDZRN4	RP11-532F6.5	KIAA1549	TMEM30A	CHTF8	ALPK3	MORF4L2	ZNF260	CACNB3	CPNE2	MAP2K5	HACL1	BAIAP3	YWHAQ	PUS1	TANC1	CKS2	FASTKD1	RP11-273G15.2	NPAS1	PPP2R1A	FAM3C	BTG3	SLA2	RNF208	UGT2B7	TSHZ2	VDAC1	PRIMPOL	ARHGDIG	RBM42	MSI1	CELSR3	ZNF638	MON2	THNSL2	OGFRL1	FBXW5	NFYC	AC140912.1	FILIP1L	CEP290	APOD	RP11-197K3.1	ZNF354C	UBE2V2	CDKN2D	AP2A2	PDE1A	PCYT2	CBX6	PDE4C	AL132709.8	REXO1	CDC73	FAM110C	PPM1G	ABHD17A	NAIP	MAP2K7	SELK	MLKL	RIC8A	AC005042.4	CTB-91J4.1	HTR4	PTPRD	SAMD8	STXBP5	LINC00457	AP3B1	GGH	LY6E	BIN3	TMEM47	MPRIP	PLS3-AS1	RALGPS2	RP11-760H22.2	SLC31A2	RP13-870H17.3	STK40	RP11-463D19.1	DNAL1	TTBK1	GYPE	RP11-314N13.10	RGS7BP	PRKD2	SUPT5H	SLC35E2	HSF1	OTUD1	MCTP1	PRRT1	CRY1	LINC01598	XKR4	CARM1	APBB3	CABP1	MGAT4B	PCDHB4	ESYT3	ZNF138	TBPL2	LRRC14	DNAJC1	ZNF641	DIRC3	AGPAT2	C17ORF67	RP11-451B8.1	TSN	SCAMP1	ZNF304	RBX1	SV2A	ACVR1	CEP63	IMPDH1	ZBTB39	ITPR1	ATP6V0B	STXBP5-AS1	PPP2R3A	SYNPO2	CALY	HNRNPK	WRN	FGFR1OP2	NIFK	AC002429.5	RABL6	HESX1	MYHAS	RHOG	RFX4	ANLN	C1ORF101	KLF8	HGS	RNF166	HMGCLL1	N4BP3	TPCN2	OGFOD3	EIF4A3	WNT5A	C17ORF100	TOM1	ANKRD13A	PCBP1	FAM173B	AP4M1	PSMB2	DGKH	RGAG4	ACTR1A	CD55	RP11-296K13.4	RP11-80H5.9	LRRC69	MTRNR2L10	CCDC138	PAMR1	ESRRA	CYP1B1-AS1	FGD1	HSPBP1	ORAI3	MIR181A2HG	TMED4	SLC6A1-AS1	GRM5	CRY2	ARPC5	ZNF598	LRRC8B	MTFR1L	RP11-82L20.1	RILPL2	CCDC71L	ZNF148	TRIM16	OXR1	LINC00152	GPRASP2	KLC2	USP2	PART1	POR	TMEM248	RCBTB2	PTOV1	RIN1	ICMT	BLOC1S4	ALDH1L2	EPB41L4A	SEMA4C	SNX12	ENO1	SNAP25-AS1	MCMDC2	ATP5D	PIAS3	RP11-944L7.4	MLLT6	PTPRB	MEG8	USP18	CSPG5	TRMT10B	GALNT18	CBWD5	GLIPR1	OXTR	IGSF1	KCNJ3	KIAA1586	SLC35B3	S100B	HPS5	LRRK1	PLCD3	AKAP17A	MTERF1	AMD1	PPP2R2B	ARL8B	CEP170B	TOM1L1	SCUBE3	KLHL4	RTF1	OAT	SPRYD3	UQCRC2	CABIN1	FRY-AS1	PTPN14	RP1-167A14.2	IL7	ABHD13	MTRNR2L11	SH3BP1	ANO6	TMEM86B	LARS2	WDFY1	MAN1B1-AS1	THRB	MCOLN3	LINC01099	MMD	HSF2BP	AP2A1	RP11-640N11.2	FBXO44	OVCH1	ARRB2	FGFRL1	USP20	SPIN1	SMTN	ZNF727	RNF213	NDUFAF2	SRPK1	USP32	TBC1D20	TMEM206	RORB-AS1	TLE6	SLC27A3	CTA-212A2.4	PLAC8	PPP2R4	TESPA1	STT3A-AS1	LGALSL	UBTF	SYCP3	SYNPR-AS1	DENND6A	ZDHHC5	FBLN7	LINC00202-1	IFFO1	C1QTNF3-AMACR	RP11-267M23.4	RP11-474G23.1	RP4-598P13.1	ERLEC1	DDX56	HIST1H2BN	DNAJB11	AZIN1	TMEM191C	RP11-3B12.2	SLC25A13	INPP5A	MPPED1	RP11-548M13.1	RP11-727A23.10	KL	ALS2	FAM98A	RP11-266A24.1	RP11-69L16.4	SGSH	ASIP	SIN3B	UBE2Z	HEPACAM	COL5A1	RARB	VCL	SLC13A4	RP4-758J18.13	SEPT5	WDR45B	FAM153A	ARHGAP20	NXPH1	DNASE1	RP11-118B22.4	ARHGAP42	BCKDK	LRRC47	RP11-758M4.4	PI4KB	TP53TG5	AC159540.2	FTCDNL1	CDH19	GABRA5	CCDC93	WSB2	WDR61	ZNF124	AC074117.10	LINC00506	RP11-727F15.9	ARL2BP	RP11-289H16.1	NICN1	ZNRD1-AS1	RBM22	SEZ6L2	MECP2	PKN2	ZNF616	RP11-304M2.3	BAIAP2-AS1	KRBOX4	CSDC2	ZNF708	HLA-C	AKAP5	COPRS	HRAS	C8ORF34-AS1	SGSM2	FOXP2	CLMN	MRPL44	GLOD4	RP11-1C8.4	CELF2-AS2	RNF212	FRMPD2	TMEM55B	MEIS3	SDE2	PCDH19	SPATA20	PITPNM2	SIN3A	RP11-439A17.4	KITLG	SUCO	LINC00266-1	ATXN7L2	ICE2	TBC1D10B	WDPCP	KIAA1644	DDX41	RAB5B	NAA20	PHF10	ZNF432	MIPEP	KDELR1	ELOF1	CAMKK1	ARPP21	DISC1	RP11-664H17.1	FBXL17	ERBB2IP	ATF4	C12ORF65	C12ORF60	SYT5	FBXO21	C14ORF132	TMEM132D	TMEM25	CCNE1	BRK1	RP11-804N13.1	WDR12	CABLES2	HSBP1L1	CTD-2503O16.4	MRAS	PTPRS	SYNGAP1	DPY19L2	PQLC2L	RNASEH1-AS1	COL12A1	HMGN1	MYRIP	TUSC3	GNAO1	FMNL1	CTD-2325M2.1	KYNU	ARRDC1-AS1	RP11-356I2.4	VIT	KCNN4	DYNC2H1	SLC25A5	TENM3	PLEKHB1	RALY	SIRT6	TYK2	IQCF3	CSPP1	BHLHE41	SBK1	LCMT1-AS1	FAM135A	ZNF624	RAB21	KCNK6	IQUB	KCNIP3	GPD1L	CASKIN1	ATCAY	FBLN2	ALG3	UBALD1	RP11-229P13.27	TTC23L	CD63	MRPL28	RP3-402G11.25	LINC01135	AC010642.1	RP11-457K10.1	DUSP2	ANKRD62	AGAP2	TNRC18	C11ORF74	GRB2	NCOA5	LANCL1	API5	SCG5	EYA4	EPB42	RP11-712B9.2	PLCL2	JAKMIP2-AS1	TESK1	RP11-213G2.2	KHDRBS2	UNC13D	ADAMTS8	SMIM10L2A	MARCH8	IL1RAPL1	ERCC6L2	VSTM4	ECM1	RSPO3	ANKRD7	NYAP1	ALG6	TRAPPC2	VIM	SH3GLB2	MIR34AHG	NCOA2	ABO	TAX1BP3	RP4-669L17.10	CAPN7	AP1M2	DDX31	ZNF697	LDHD	NSUN6	DKK2	C11ORF95	DNAJA2	ZNF791	PLEKHA1	AAMDC	SDCBP	CALCRL	LRFN3	CTD-2201G3.1	RP11-550H2.1	ARHGAP1	RP11-629O1.2	HCG27	WDFY3	TMEM184C	CTD-3113P16.11	SLC44A1	C9ORF50	C5ORF24	GRINA	RP11-269F19.2	TRAPPC2L	HPS4	SNAP25	ATF3	RP1-193H18.2	RP11-45A16.4	LRP11	UBE2M	LINC01234	HSPA8	CCDC58	MAG	LRRTM4	MFAP3	AC058791.1	NAB1	C4ORF36	ANKRD20A4	RP11-775B15.2	KLF5	RP11-305L7.3	B4GALT2	DDX39A	IL34	PDZRN3	SFTA1P	LPL	NOC2L	SPDYE16	CD101	MYRF	GPX4	LAMA2	XXbac-BPGBPG55C20.3	DNAJC9	ZNF658	IKZF2	RP11-223C24.1	MRPS26	TPD52L2	CTD-2297D10.2	PRKAG2-AS1	FHOD1	MBP	TRABD2B	SCYL1	SCN2B	LINC00683	ERO1B	MTUS1	LRBA	TSPAN18	ATG3	ANO8	GNA11	NRAS	TCHP	SLC38A6	BRCC3	BAK1	SLC25A42	RNF144B	UBR7	KCNE4	NUDT21	SERPINB8	AC012594.1	MAFG	AC013461.1	TTYH1	SGSM3	KCNH1	LINC00609	RANBP1	STOML2	LDOC1	U2AF2	ATP6V0D1	SLC6A7	PVRL3-AS1	P2RY14	PER2	HAPLN4	NUP210L	AC145124.2	AC098617.1	RP1-274L7.1	ATAD5	B4GAT1	B3GNT5	DGKZ	ATG101	RP11-136C24.3	FAM155A	CEP112	GPD1	XIAP	CH507-210P18.4	RP3-518E13.2	AIFM1	FHL2	PTCD1	AC009299.2	C2CD3	RP11-455F5.5	C12ORF66	AFAP1	CTD-2007H13.3	RGS14	SRA1	AKAP11	HAT1	KLHL26	CHIC2	RAD21	TMEM261	SETD1A	PTGR1	GCKR	GRM7-AS1	NDUFA4	MPHOSPH6	PRR36	CHMP1A	ILF3	RNF13	HSPA4L	TBCB	NUDT14	SLC8A1	FBXO15	PSMB3	ALKBH2	ATF5	PNPLA1	ENDOD1	ENPEP	AKIP1	TNK2	EMB	RALYL	EHMT2	SOX8	MSS51	NAMPT	MADD	TDRD3	NRBP1	TM4SF1-AS1	RP4-613B23.1	GNG12-AS1	VASP	LRRC4B	IPO11	SLC22A17	CNTN2	NUMBL	LINC00607	HSP90B1	ADAP1	ABCD1	ANOS1	MCPH1-AS1	GSTO1	PHKB	PDE4B	LINC00636	CCDC102B	CD99L2	PTPN9	DR1	NLRP7	MAP1A	ADD3	RASA3	SLC14A2-AS1	C5AR2	LPXN	GCFC2	MGMT	BRD2	RGMB	CMPK1	YTHDC2	AC005754.7	NLGN2	EVL	CHAC1	ARPC5L	MRPS18B	SCAF11	QKI	CTD-2562J15.6	CSTF3	EDEM3	ZNF565	NFKBIE	NKAIN2	OPRD1	ZYG11B	PANK2	CBLB	ERMN	WNK3	ATMIN	DLEU1	CYP27C1	TTC26	SMCR5	GS1-57L11.1	EIF4A2	ATP6V1F	RP11-467K18.2	ZBTB32	PRDM5	MYCBPAP	YTHDF2	INTS2	TMEM98	RAN	CTD-2313P7.1	RBM14-RBM4	DGCR6	HSPD1	CTNND2	FBXO25	TANC2	C2ORF74	TOR1A	ING1	PRR12	METTL5	AC074363.1	MCPH1	FBXL7	WDSUB1	EI24	RP11-502M1.2	TMEM63B	ACER3	TMEM201	C9ORF84	SLC38A7	ARPC1A	C2ORF49	CELF5	UBQLN4	RP11-461O7.1	ATP7B	PRR13	BBS2	PPM1K	F10	STK11	EFHD1	MKRN3	RP11-735G4.1	RBM45	FAM13A-AS1	RIC1	WWTR1	MESDC2	AP000462.2	ABCB7	TRUB1	YIPF2	EIF2B5-AS1	ZBBX	BCAP29	RP11-133F8.2	MYO6	IER2	CCDC183	ABCD2	RP11-384C4.7	SLC35A2	RP11-630C16.2	SCAF8	TRPC4	LINC01508	SET	RP11-231C14.7	ADPRHL2	OGFR	MOSPD2	LRFN5	RP11-707P17.1	B4GALNT3	SCN1A	USF2	NBL1	RHOU	PSMD10	CRB1	NTRK3	ZNF462	C7ORF50	LRFN4	HLCS	RP11-417L19.2	POM121	TMEM63A	ERBB4	MAPK8IP1	TMEM63C	ELOVL2	BFSP1	LARP1	CNTN4	ZCCHC17	RP11-526N18.1	CPSF3L	DNAJB6	OGFOD1	PAIP2B	BANF1	SAP30L	SH2B2	LINC00630	CKMT2-AS1	FAM199X	GDAP1	GLDC	CDC37L1	PBX4	LRRIQ3	GSAP	SKP2	CAMTA2	RP11-161I10.1	ATP5B	SEMA6A-AS1	SPATA2	MID1IP1	AMN1	TGFB2	SCGB1B2P	TRIQK	RP11-88H9.2	C16ORF87	CPTP	ATP2B3	SEMA7A	IL21R-AS1	TMC5	ARL15	ANKRD34C-AS1	DIAPH2-AS1	C7ORF60	CTAGE5	KLHL2	MVK	PAK2	HEPHL1	OCRL	CTC-490E21.12	UBE2Q2L	KIAA1462	HMGXB3	ENGASE	HS3ST1	ASIC2	PTBP3	SIAH3	ZNF488	ERRFI1	ACSL4	RCOR2	NPLOC4	PAXBP1	CDKL2	YRDC	PRKG2	CTNNBL1	CFAP44-AS1	RP11-257K9.8	KIAA1522	OBFC1	NDRG4	CEND1	SLC35F1	ZNF33B	VRK1	SCGB2B2	PDXDC1	PCCA	ZDHHC11	BCL7C	MPP4	RP11-243A14.1	FAM126A	PUM1	ERC1	AC079305.11	RFC5	KATNA1	RNASEH2C	ANP32E	C1QTNF6	RPL27A	SREK1	SRRT	EIF3B	AC026188.1	RP11-326I11.4	FRMD6	HIBADH	CTA-14H9.5	CANT1	TRIM28	N4BP2L2	RP11-436F23.1	PDE3B	TTC37	MIR4458HG	ADAM12	CDK20	PHGDH	BEND7	NDUFAF6	TSC22D3	CLPTM1L	NUP188	EMC1	WSB1	ARRDC2	TRIM37	KCNK3	HDAC7	GAL3ST3	PALLD	MUTYH	UNC5C	RP11-9G1.3	CSMD1	DACT1	NACAD	IRF2BP2	POU2F1	CSRP2	FBLL1	ADAM28	ANKRD30BL	TIMP3	RP11-227G15.12	CPNE9	POLR3G	GREM1	CEP152	SYN3	TMEM11	IFIT1	UNC79	SPATA31D3	SERAC1	KATNBL1	RP1-34H18.1	RP11-390F4.6	DNAJC3-AS1	P2RX6	C19ORF43	ZNF691	CAMKMT	UBA6	CBX3	TMEM158	TIAL1	NELFB	NME5	TUBE1	TADA2B	EFNB2	ZDHHC18	ANK2	TOR1AIP2	PELI3	KIF16B	RAB39A	ZC3HAV1	RP11-180M15.3	PGM5	PMS1	RRAGA	ARGLU1	PSD	SAAL1	RP11-127B20.3	RP1-15D23.2	KIZ-AS1	PLCB3	RP11-739L10.1	KBTBD12	LASP1	RNF139	TIMM10	AC009950.2	RP11-227G15.8	LINC01355	LGALS1	GLIPR2	ADGRA1	C12ORF4	RP11-508N22.9	JARID2	CDIPT	DEF8	CPLX3	RP11-21J7.1	STK10	AIG1	ACOXL	SMAD1	FGD5-AS1	AF131217.1	EPS8L2	MDC1	IQSEC3	PSMD8	TIMM50	PRIM1	COL6A2	TMBIM6	HDHD2	NDUFA3	PRAF2	PXK	STK25	RP11-770G2.2	FBXL16	F12	BFSP2	SPRN	BMI1	CNN3	USP33	HSPB11	TACR1	LRRC38	MLLT3	SH3BP5L	RP11-243J16.7	AGO2	DCAF16	CHN2	CTSC	MLF2	BAIAP2L1	BCL9	SLC12A3	CASC3	SNRNP70	MPLKIP	CBWD3	PGBD5	ATP2B2	AC011997.1	CYFIP1	TMEM39B	CA10	ACVR1B	CLOCK	AC108142.1	ATP5E	MTA1	ZNF736	SPDYA	UNC80	GOPC	TOPORS	DBP	HNRNPA0	RP11-734K2.4	LINC00158	GMDS	TNFSF13B	BUD31	PEX16	DLG5	PDE2A	PJA2	DDX3X	CELF4	MDN1	PRKAR1A	WDHD1	MTSS1L	RP11-1H15.2	SLMAP	DNAJC2	NTRK3-AS1	RAB11B	CAPZB	LAP3	NFKBID	RP11-365N19.2	RP11-371F15.3	LCA5	ANKS6	MCEE	TRIT1	MREG	LIAS	SMIM15	CDK17	ZNF30	DOHH	TMEM145	HIF1A	FAM85B	LSS	IQCB1	BAP1	ABCA8	FAM195B	LINC00882	GPATCH3	TAPT1	HAS1	MITD1	MRPL11	SART1	PLEC	MCCC2	ST7-AS2	UBALD2	RELB	NOL7	ZNF782	PRB1	PITPNC1	LINC01435	ANKRD20A1	RP11-383M4.6	CTD-2193G5.1	TSC22D2	KDSR	CDC42BPA	CTD-2561F5.1	RANGAP1	MYO1F	SLC30A9	CELF1	CCDC14	SNRPD3	PLEKHH1	ANO4	DDB1	BIN2	CHORDC1	ZSCAN5A	TNFRSF10B	CLDN12	ACSS1	GNAL	RYR3	ALKBH8	SSX2IP	RASIP1	POT1-AS1	CETN3	ZNF496	HIST2H2BE	MTRNR2L6	RHOB	RP11-508N12.2	NUP98	STXBP3	AZI2	TMEM38A	ECI1	RP4-676J13.2	BAZ1B	L3MBTL1	TMEM127	ASPHD1	SRGAP2C	GAPDH	SLITRK4	LIN7A	RP11-563D10.1	PDE8A	RCVRN	UBR2	MPZL1	RP11-121G22.3	SLC30A6	ARHGAP31	RBBP7	LRRC6	MAP2K2	SPCS3	NRDC	GGPS1	STMN3	ALKBH6	ZNF717	ADORA1	RABGGTB	SPATA17	UTP4	AC093388.3	SPOCK2	MTRNR2L3	ERAP2	TRPC3	DRD2	DICER1-AS1	RP5-837I24.4	HVCN1	LMAN2	AACS	PRPF19	NEK6	MFN2	POLDIP2	RP11-631N16.2	ECHDC1	METTL15	BIN1	AMFR	BCAT1	KCNQ2	ERMP1	GRIPAP1	ZBED3	ANKRD6	KIAA0586	COL19A1	TMEM161B-AS1	NFAM1	RP11-284N8.3	LINC00571	SNTA1	PRKAR2B	DBN1	MUS81	PNMA3	GRID1	GTF2IRD2B	C9ORF16	AKAP10	KIAA1257	AUTS2	SAMD3	GPM6A	DAXX	FBXO4	PLXND1	PRKACA	SLBP	SUN1	H2AFJ	AHCYL2	ADK	RAPGEF4	SNRPB	ZSWIM6	CERCAM	CTB-55O6.8	RP11-778J15.1	SRPRA	FNIP2	AC138969.4	ZNF484	EML4	TTC9B	ARFGEF1	LDOC1L	NRIP2	CCDC85B	RP11-420A23.1	RP11-844P9.2	ST3GAL6-AS1	RP11-553L6.5	AGPAT4	POP7	ASPDH	RSPO4	TMEM135	SBF2	ARHGAP29	RP11-515E23.1	LAMTOR3	MTHFSD	CCDC109B	CTD-2341M24.1	ATP6V1D	SPON1	STK17A	CACTIN	RSPH6A	RP11-196E1.3	AP002856.5	KIF5A	GDAP1L1	CCND2-AS1	CCDC148	SERPINB9	NHSL1	SLX4IP	BMP8A	INSM1	USP1	PSPN	OTUD5	UBOX5	PCGF3	C2ORF80	RP11-410L14.2	IL1RL2	PRH1	TUFM	ATAT1	PPP1R14C	PML	KCNJ9	NCKAP5	BICD1	HMGN4	RP11-110A12.2	TUBGCP4	PIK3R1	RP11-446H18.5	MCHR1	RP11-617F23.1	AC079154.1	XPO6	TTC33	BRD4	MED29	SDHAF3	LY86	SYCP2L	ZNF267	ANO2	TMTC3	PTPN20	RNF43	MRGBP	PIWIL3	GID8	DENND3	TSEN2	DEF6	G2E3	ANKRD54	MRPS10	SPTBN1	RFK	FXR2	ATE1	FERMT1	ADGRE3	TBCK	SLC25A34	RP11-532N4.2	TMEFF2	GNB2L1	APBB1	RP11-343C2.9	AC005387.3	MYSM1	PALMD	CTD-2165H16.4	NDFIP1	ZNF281	BROX	RAD1	SPATA2L	DTWD1	RP11-152L20.3	ZNF546	SEMA6B	LGI3	ARAP1	SS18L1	DPP3	RFTN1	UBLCP1	CXORF38	CRTC1	KCCAT211	RP11-262H14.4	TRMT6	GPN1	MED19	TNS1	SLC29A4	GHITM	CPNE7	CREB3	PPP1R1C	RP11-281P23.2	RMND5A	DPP7	ZNF302	NIPSNAP3A	SMCO4	SON	CENPP	PFKP	NKD2	C9ORF72	STOX1	RP11-1391J7.1	SMCR8	AC091729.9	NCBP2	POLR2A	RP11-354I13.2	RP11-192P3.4	CACNG4	NHLH2	ZNF578	RP11-510I5.4	ZBTB46	NFXL1	SLC22A14	RNF219-AS1	EFCC1	GIN1	RPS3A	NDST4	SEZ6	DHRS11	RP11-168K9.2	NRG3	RP11-260G13.1	RP11-83A24.2	WIPI2	CHODL	RET	RALGAPA2	C1QBP	BBS7	CRYBG3	COLEC10	TBX18-AS1	EXOC6B	GTF2H2	SYP	TRIM58	DUSP26	PSEN2	RP11-556G22.2	QRSL1	ZNF672	SMC2	UACA	HS3ST3A1	THUMPD2	UNC119B	RPGR	SSPO	RP11-25L3.3	LENG8-AS1	PDZD4	ATP4A	DLEU7	P4HTM	MPP3	RP5-894A10.2	RBM28	RP11-561I11.4	AC131056.3	AC005037.3	MKNK1-AS1	CD83	RP11-310I9.1	AOX1	CLIP4	RP11-496H1.2	TAOK2	RP11-6J21.2	RHOA	PPIL2	NCAPG2	RP11-302B13.5	LAMB2	VOPP1	BX255923.3	CCDC92	ISG20L2	SPTB	LARP4B	KCNA1	KDM4B	SSTR3	RP11-473J6.1	TRAF3IP2-AS1	CDS1	COPS7B	RNF146	ATL1	C4ORF19	AC144449.1	DYSF	SLC7A14	CADM1	FASTK	CNNM4	B4GALNT1	SLC27A4	CDK5R2	CACNA1A	LINC01606	MMP16	RGS6	PPP1R14B	ECHS1	NADSYN1	C2ORF76	OLMALINC	CEP128	GPT	DDA1	WFIKKN1	POLK	RP11-1212A22.4	PDE4DIP	CNBP	DBNL	MB21D2	PLEKHG3	EGFL7	LCAT	WDR11	CLGN	PTBP2	FAM214A	SLC6A11	PTGER3	PLEKHM2	OVCH1-AS1	LINC01239	CEP135	NTN5	TRIM3	CUBN	C21ORF62-AS1	MIA3	FREM1	NAGPA	ZBTB40	RP11-445N18.5	DDX60L	KLHL9	MRPS6	CLDN20	RP11-46H11.3	ZNF593	SSNA1	BEND6	RRP36	NOVA2	CCDC60	RP11-319G6.1	FBXL14	SCAMP1-AS1	SPICE1	HID1	ECHDC2	MAPK7	LZTR1	LINC00667	NBEA	RP11-336A10.2	TOR1AIP1	TMEM214	OR5H15	SLC22A18	RP11-390N6.1	RNF25	RP11-1094M14.11	TTC4	GLYATL1	NQO1	MED15	NCAN	FARSA	HSPA13	NPIPA5	TENM2	RPIA	PRSS3	IL13RA1	HAPLN2	HMP19	CITED4	RAP1GAP	ZNF746	NLGN3	EIF1AX	BAG2	SLIT2	TMEM132E	CDK15	ZNF678	PBXIP1	RGS20	WDR19	TPM1	LTK	RASL10A	RP11-526I2.5	MRPL1	SLC9A1	MYH14	RP11-692D12.1	RP11-567N4.3	ATP13A3	RSPO2	CAPS2	NR4A3	NUP50-AS1	UGT2B28	IQSEC2	NT5DC1	LINC00320	RP11-798M19.6	GTF3C3	TMEM222	ZZZ3	RP11-384G23.1	GXYLT1	CASC2	BBOF1	ZNHIT6	PRTFDC1	RP11-457M11.5	NUFIP2	RER1	RP5-1029F21.4	FREM2	RTN3	AEBP2	RP11-478C1.7	CHRM1	TRIM11	ELFN2	MIPOL1	CC2D2A	ZNF91	ACSL5	GALNT1	AATK	ADAMTS9-AS2	TBC1D4	TRPM7	ZCWPW2	RPL6	RP11-433J8.1	CACFD1	LHFPL5	ARMC10	SCOC	PPFIBP2	SARNP	EHBP1	MAD2L2	AMIGO1	CTD-2410N18.5	PFN1	ESYT2	AC023115.2	MAST4	RP11-120J1.1	SCRT1	INAFM1	MIMT1	CDADC1	NAV2	GNA14	RP11-996F15.2	SPDYE1	CHST12	SASH1	MTA2	AGTPBP1	LSM12	AHCYL1	RP1-239B22.5	RP11-318C24.2	BCL7A	RP11-484M3.5	CDR2	ZNF263	GPR75-ASB3	PMM1	GSG1L	SNX25	EXTL1	FAM57B	SFMBT1	ZNF367	RIC3	NDUFS4	ZNF229	BTBD2	BCL11A	LYNX1	IFNAR1	B3GNT2	FBRSL1	ATG16L1	IER3	SVIL	EXT1	MED16	RPS6KA5	C14ORF166	SLC15A4	AC005537.2	TMEM44-AS1	LRFN1	DGUOK	SLAIN1	SEPT4	DPP6	RND2	SNX19	SLC25A11	COL4A2	PLXNA2	TSHZ3	CEP85L	CUTA	ZC3H6	PREX2	CNPPD1	BBOX1	ATP1A1	EHD3	HN1	PDE1C	CAB39L	ZNF37A	MZT2B	TCP11L1	EPM2A	SELT	DUSP12	MED13L	PUS10	RASSF4	GPNMB	HBA2	USP39	RP11-418J17.1	ILVBL	MEX3D	GOLGA6L9	WDR62	STXBP5L	CNTNAP1	TRIM65	COL25A1	TNPO1	DERL1	TSTA3	CENPB	CHTOP	RP11-102N12.3	EIF3E	MTHFD1L	ASB14	AC011513.4	RP11-210M15.2	GOLGA6L10	ZNF397	OSBP2	UBL4A	FEM1A	LMBR1L	SNCA	USP50	LRP6	PCBP2	TPST1	AK6	UQCRH	RP11-472M19.2	CENPC	EIF5AL1	PSMG3-AS1	RP11-271F18.4	RAPGEF6	WDR25	POLN	CSNK1D	RP11-253I19.3	IGFBP3	XAB2	FAM117A	NSUN3	PKP2	DIRC2	RAD52	AL035610.2	ZNF142	RPL7	ATP8B1	FBXW10	NTRK2	RP11-284M14.1	AC016768.1	KIAA1958	IRAK4	PDZD7	RP11-296O14.3	PPARGC1A	FBXL15	NAT8L	CAMK2N2	PPP1R16A	LIPE	TOB1	MAP2K6	AKAP6	CCDC78	AC007193.6	SOWAHA	SLC6A13	SQSTM1	NXN	FRMPD3-AS1	MGC32805	LRP8	VPS4A	OST4	UQCRC1	PINK1-AS	TMEM39A	TBR1	FAM57A	SMARCA2	PIBF1	PIK3C2B	CCDC107	RP11-317N8.5	NUDC	TRMT1	ZNF749	GABBR1	NKTR	PKD2L2	RP11-317J19.1	OSTF1	FAM76B	HNRNPUL1	SMG6	UGDH	C9ORF69	RP11-77I22.2	IVNS1ABP	AHSA1	RP11-754B17.1	KCNK12	RFNG	CBL	CMC1	COL27A1	CPEB2-AS1	RCC2	POLM	PRKCA-AS1	MORC4	SCRN3	COTL1	PAPSS2	EFCAB14	GPC4	DSCAM	SPNS2	KLF3	RP5-1187M17.10	ZNF404	C11ORF68	LENG8	SUCLG1	NT5DC3	HLTF	C9ORF142	RP5-965G21.3	CENPK	PRDM6	SUPT6H	SEPHS1	SLC39A10	FAM96B	TRAP1	RP11-35G9.5	CLSTN2	MALAT1	TRAF1	RP11-359E10.1	RP11-1M18.1	RP11-254F7.2	SHANK2	XKR7	CNP	NUDT6	NAV3	GRIA2	NOV	M1AP	MRPS2	RP11-286N3.2	ATG5	AC133680.1	ACAD10	PITHD1	RP11-174G6.1	PLCD4	UHMK1	GOT1	CCDC136	PTPN12	FNDC5	TPD52L1	C5ORF42	HTATIP2	AGL	NGFRAP1	CEP83	DCTD	EIF5	AC009878.2	TRAF3	CAPN3	LINC01378	ITCH	RP11-493L12.4	NUDT15	ARMC1	CTB-180A7.8	U2AF1	CLASP2	IQCA1	DDX49	SHTN1	RPL41	SDHA	CIZ1	TMSB10	ARHGAP35	KCNN2	ODC1	AC007325.4	TBC1D9	ILDR2	IL6ST	FAM171A1	MEIS2	YPEL5	ZC3H4	ACTA2	CCDC90B	FUT8	HSF5	GABRA1	EDF1	S100Z	HORMAD1	RP3-523E19.2	WNT2B	NECAP1	NOA1	TMEM74	RP11-608O21.1	SMPDL3A	HSPA9	OTOF	SEC22C	NME3	PRDX4	OCEL1	PCDH10	SMUG1	LINC00937	RP11-238I10.1	MRPS12	ANAPC10	LLGL2	RFX2	SPINT1	DPYSL4	ABCC9	WNT8A	CTD-2008L17.1	CTD-2043I16.1	KLF12	SESTD1	UBA52	COL4A1	THTPA	ZDHHC24	FGD6	MANBAL	PDE1B	SRGAP3	UTY	RP11-540O11.6	STRIP2	COPG2	KBTBD2	LY6G5C	MAP4K4	DPH3	RNASE10	FAM131B	SREBF2	C16ORF52	SLK	GEN1	PRR7	CNOT6L	UBE2E1	IFNGR1	CTC-467M3.1	YARS2	IL6R	SURF2	RNF44	INTS4	RTN4	RP11-496I9.1	RP11-376O6.2	MXRA7	THAP7	CBR1	INVS	NEU1	P3H2-AS1	EMX2OS	KLHDC10	TMEM163	PARD6A	ZFAS1	LIPH	LINC01482	HTATSF1	RPL11	RP11-725P16.2	WDR5	GNAZ	LRP2	GRIP1	WDR17	PIK3R3	AC105760.2	NHLRC3	FA2H	TMEM167B	YJEFN3	HSD17B4	RAVER2	ISCA1	HIVEP2	TMEM132A	RP11-413B19.2	KLF13	TMOD1	CRELD1	MTHFR	CTD-3184A7.4	CFAP70	COL20A1	RP4-591C20.9	SEPT2	RP1-111C20.4	PAQR4	RTTN	CALCB	RNF139-AS1	TRPV2	DENND4C	ZSCAN1	SLC25A41	ZNF555	CHMP6	NKIRAS2	ADGRG2	DNAJC13	CCDC117	SUPT16H	MCM9	SOD2	CTD-2651B20.3	CLEC2L	SLC35A5	ARHGAP44	RABAC1	IGF2BP2	RP11-37N22.1	FAM107B	ZNF362	TRAPPC11	PAPPA2	ISX-AS1	TMEM45A	KHDRBS1	PPP2R5B	RP11-758H9.2	ZKSCAN3	CDON	CFAP77	AC004878.2	RP11-664D1.1	XRCC6	TAGLN2	FUCA2	SUSD5	IMPG2	RHOJ	RSL1D1	RP11-416I2.1	CD22	EGFR	PRB2	NASP	SEC62	ATAD2	COBLL1	RSRC1	JAZF1-AS1	PGM2L1	TSG101	ITGA9	COX7A2	VPS13B	RP11-286B14.1	GRP	CNIH3	FGF12	SYTL2	ANTXR1	CORO2B	WFDC2	DLGAP4	BMS1P14	MARK1	ETNK1	FIGN	WDR60	GSN	LRRC8D	ZFP28	RP11-840I19.3	C5ORF45	RP11-498P14.5	LMO4	LINC01111	LRTM1	METTL8	ADCY9	CCDC189	PRKCSH	NUMA1	EFHC1	CTD-2013N24.2	HPN-AS1	TESK2	SECISBP2	STAT6	NANOS3	ZFP69B	APOE	RP11-434B12.1	N4BP1	VPS28	KLRG1	ZBED5	CFAP43	SOX9	PRRX1	RP11-266O8.1	ROBO2	CLSPN	IARS2	ZNF90	ZMIZ2	CTNNA1	TMEM65	NGEF	WWOX	NSMF	TRAF3IP2	TEX10	GDPD5	CYP39A1	CCDC67	RPS24	COX18	RP11-114H23.1	TSHZ1	KIAA1549L	ANKRD52	DLG3	DYNLRB1	RP11-576I22.2	RP5-857K21.4	TUBB	IST1	TMEM100	FLRT3	IQSEC1	PPP6R1	CUL2	TNKS1BP1	FKTN	UBR5	DHX30	CFAP74	SMYD3	ATP1B1	ARFGAP2	ACHE	ESR1	RP1-28O10.1	EDC3	ZNF469	JDP2	COL4A5	RNF112	RAB30	FERMT2	AC097721.2	PARM1	TNKS	YIF1A	SNHG23	RP3-522D1.1	TTC19	DDAH2	TPTEP1	TECR	LYPD1	ASCC3	NPIPB3	CPNE8	CDK5RAP1	CPEB1-AS1	LAMTOR1	CTD-2005H7.2	RP11-6C14.1	CDC42	RP1-125I3.2	AC011288.2	RBSN	CPQ	C5ORF56	PHF19	BMP2K	KIZ	DDX51	RNF182	TTC17	MCHR2	CA7	NRIP1	RASGRP3	CASZ1	EIF3L	MAST1	NRG4	TARBP2	ATP11B	DZANK1	C11ORF84	CTD-2026G6.3	INTS12	NALCN	MAP2K3	GRB14	FADS2	WDR91	RP11-159H22.2	AC006538.4	RP11-69M1.8	CARD19	RPL4	ZFYVE16	MVD	BEX4	ABCA9	APPL2	PHF3	PAK7	TMED9	ENPP6	RP11-252E2.2	RP11-116A1.1	PRKCZ	FAM83H	KB-1980E6.3	TPST2	GABRA6	NISCH	HTRA1	EFTUD2	MRPL39	CDKN2AIP	EFR3A	DOCK9	DMXL1	NPIPA1	WNT10B	ABHD17C	PDGFRL	CEP57	C16ORF13	CYB5B	TCEB3-AS1	ZDHHC8	DDX6	TRA2B	DHX29	P3H3	SNPH	SERPINI1	TMEM108	HCG24	ZNF277	CRABP2	TRPC6	PPP4R2	HMGA1	INA	MDFIC	CTD-2189E23.1	SPDYE5	DHCR24	FNDC4	SPRED3	HCCS	SHANK3	CALM2	RP11-404I7.2	AC010884.1	DYM	MID2	DYNC2LI1	PTDSS1	CHP1	LINC00959	RPS5	SYCE1	MLLT10	CES4A	ANKUB1	CEP44	GOLGA8N	ZNF136	CX3CL1	MBNL1	RMDN2	CA13	EPG5	FAM208B	RP3-348I23.2	RYBP	DENND5B-AS1	YKT6	MICAL2	UNC45A	LAMB3	GLIS3	RP5-1074L1.1	PAXBP1-AS1	VAV3	CPD	YY1AP1	MIR7-3HG	NLGN1	FAM27C	GTF2F1	FXYD5	CLUH	LAMC3	ALKBH5	ERICH1-AS1	KCNH7	AGPS	PISD	TCEA2	XKR6	RP11-384K6.8	CLCN4	TXNRD3	TNN	RP3-428L16.1	ZNF786	MLXIP	RP1-78B3.1	SNAP23	PHRF1	CYB561	LRP4-AS1	PTGIS	GPC6	RP11-499A10.3	RP11-373N22.3	ACIN1	ZNF230	ZBTB7C	NEFH	PQBP1	GPR155	RUBCN	USP24	TMX3	CCDC53	HSD17B14	ANK3	RPL30	RRH	GUCY1A2	PRCP	ATP5J	RP11-197K6.1	RGPD5	ORMDL1	METTL16	METTL9	SDCCAG8	LINC00159	LIN7C	STK4	TINCR	CHMP7	KLHL36	TRIM7	WASL	CTA-292E10.6	NPAS2	BNIP3	GATAD1	SEMA5B	TONSL	MSH4	SSBP4	FAM134A	SCPEP1	CRTC2	H3F3B	MFGE8	CCDC167	DGKQ	CARF	UBL5	RASSF8-AS1	SEPT8	PHC3	SNX13	RP11-613M10.9	CD226	MAPKAPK5-AS1	RPL28	MRPL55	ARL10	RP11-927P21.1	ZNF689	RPL36AL	CRYGS	PLEKHJ1	TMEM182	CPXM2	MFSD11	AC008079.10	CAMSAP2	ORAI2	HEXIM1	PIGA	AF038458.3	HNRNPA1L2	R3HCC1	AP002884.2	RPS23	MCTS1	RHBDD1	GABRB2	RP11-70F11.7	NUP133	C3ORF35	LINC01207	RP11-333I13.1	CA2	PRRT3	TMEM243	TFRC	LRRC49	RELL1	NEK9	PTPN1	HMGN3	KIAA1109	RP11-1084I9.1	HYDIN	RHOV	F5	PSRC1	RAB2A	PGPEP1	PGAP3	IGFBP2	PDE12	ITGB4	SLA	CTSB	DGKA	CTC-552D5.1	CMTR2	RP11-190P13.2	BICD2	DST	POFUT1	AC007796.1	TRPV1	GM2A	CNIH1	NCOA1	TRIP13	EML1	RP11-38L15.3	SRP72	DFNB31	AC016831.7	LINC00467	LINGO2	AIRE	ENTPD2	RP6-191P20.4	RP11-508N22.12	ANKRD11	MORN1	CREG1	MAPK10	RP11-729L2.2	RAB37	SH3YL1	RP11-429E11.2	RP11-307L3.4	LA16c-380H5.5	AKR1B1	AARS2	DCUN1D5	AC092684.1	PSMD13	NOXA1	RP11-154H12.3	AC016723.4	MRPS31	ERN1	UQCC3	RP11-180I4.2	SSBP2	AC016722.4	PDS5B	CNOT7	PPP2R5D	WFS1	H2AFY	COX7C	USP9Y	bP-21264C1.2	SLC22A2	RP11-89M20.2	METTL3	SNX31	LY86-AS1	NDRG3	LINC00381	KTN1-AS1	ZFP1	SLC6A16	GNB1	CADM4	TMEM116	CYP46A1	WDR41	RP11-464F9.21	XRN2	FOXG1-AS1	DCN	RP11-299J3.8	SLC7A8	LSM4	ATP6V1G1	SLC22A6	RP1-66C13.4	RSAD2	ZNRF3	DIRC3-AS1	GALT	ABL1	RP11-400F19.6	PFKL	KCTD4	SHOC2	SLC16A1-AS1	CD81-AS1	CECR5-AS1	DYNLT1	RP11-432J22.2	CASQ1	OPRL1	SUN3	UBE3D	SNX11	MS4A5	C16ORF58	SH3GL3	IKBKE	MKL1	ELL	CCDC59	LURAP1L-AS1	ISOC2	SORCS1	PNMA5	LMBRD2	CACNG8	GPS1	EIF3H	FAM126B	TBC1D25	LDLRAD4	TGFBRAP1	PPWD1	WDR49	SESN2	DNAJC27-AS1	AC091878.1	NBPF12	RP11-120I21.2	CDH20	HEATR4	RP11-10K17.6	NUDCD2	MCF2	RP11-115D19.1	ZSCAN16-AS1	PRR7-AS1	SH2B1	RIMS1	IRF1	BCAN	ZNF32	SOCS2	RP5-827C21.2	DLGAP1-AS4	EFEMP1	MAP4K1	AQP11	TP53INP2	SRSF8	CH17-140K24.2	KIAA0430	TEX36	MLEC	SNAPC1	SLC20A1	SPATA33	KIF1C	RP11-147L13.11	CNGB1	PRDM8	DESI2	SKIV2L2	MAL2	FLII	PIK3C2A	ADCK5	MAU2	SEPT1	RP11-103J8.1	FNDC3A	RPTOR	FAM151B	KCNS2	PMFBP1	GLYATL2	TMEM178B	SERTAD4	SF1	FHIT	LY96	CHD7	HCN3	IL12A-AS1	RABGAP1L	ULK1	DMKN	CDC42SE1	TAF1D	VAMP3	GLUL	GOLGA5	LZTS2	ZCWPW1	LINC00693	CAMKV	PTBP1	CPO	APTX	RP11-533E19.2	RBM6	SPRED1	FAM124A	SLC35F3	RNF34	PAQR6	EPHA8	GIT1	NUDCD3	RP11-260O18.1	AARS	STOX2	APOO	RXRB	B3GALT6	FKRP	NEK11	CCNC	SH2B3	CASC15	EXOC1	BRICD5	PDIA2	PPP1R14A	PPM1A	ZNF33A	FYB	RNF180	TADA3	PABPC3	DPF2	HLA-A	LAMA3	CA3	ADAM33	GALNT12	RP11-802F5.1	DHFR	TMEM208	ARMC7	CPOX	RAB33B	MERTK	C19ORF47	TOX2	ACSS3	NDUFS6	MOB1B	SNRNP48	RING1	GNGT1	KIAA0141	BBX	ZNF629	SENP6	FZD4	FAAH	AMDHD2	C5ORF34	RP11-313P18.1	PNN	SLC41A3	KCNJ12	ELOVL4	NKAP	NBPF19	MSANTD1	WDR3	HYAL3	TFDP2	USP3-AS1	TIMM10B.1	SAP18	TTLL7	AC010967.2	LINC00658	GSTM3	NR2F2-AS1	SNHG10	OTX2-AS1	CALCOCO1	ZNF66	NBPF11	PPIL4	ZNF500	GAS8	C4ORF47	CPE	TACC3	NCKIPSD	TMCC3	DYNC1LI1	RP11-20I23.13	SEZ6L	SCFD1	RP11-394O2.3	RAB27B	TGFBR3	BET1	RP5-965F6.2	MTRNR2L1	RAD50	PDK2	PLXNB2	KBTBD7	AC007131.1	RP11-10L7.1	VAPA	ANKRD36B	RGS17	PREB	LRCH2	ZNF891	EIF4ENIF1	ZC2HC1A	SEC16A	ANAPC16	RAB6A	GFAP	DPH6-AS1	TRIM54	PDPK1	GAB3	WDR7	HNRNPA3	VIPR2	RP11-307P5.1	E4F1	TCERG1	PCSK1	ARL6	RP11-544A12.4	ERCC6	FSTL3	RACGAP1	RP11-290K4.2	RP11-45P15.4	WDR59	NUP214	FAM8A1	PSMD6-AS2	TNFSF9	OAZ2	SYNE1	MC1R	RP11-514O12.4	EXOSC6	DDIT4	LINC01336	PTCH2	RP11-584P21.2	SNRPG	ZNF75A	PDZD2	ZNF43	SLC47A1	SBF2-AS1	PPP5C	PRPF39	PEX11A	SPHK2	CFAP52	POLI	RP11-138A9.2	ZNF189	CYP4V2	CTC-340D7.1	DDX4	SLC39A14	PTER	SYT3	ERGIC2	ZNF276	PPFIBP1	ATG9A	RP11-144F15.1	KIAA1033	ZSCAN25	RP11-349P19.1	CBWD7	FANCB	AC018462.2	DISP2	CMTM5	EID1	SCN3B	SP2	DNAJC18	UVRAG	COL9A1	ARFIP1	RAB27A	AKIRIN2	COL18A1	MAP3K8	OLIG1	RTCA	POC1B	PBX3	RC3H1	CTD-2336H13.2	AUP1	RP11-586K2.1	AC073218.1	FGFR1	LSM6	FGF11	WIPF2	PEBP1	TPRXL	RP11-813I20.2	VPS53	FCGBP	NDUFB7	RP11-136F16.1	RARS2	KPNB1	EMP3	OXNAD1	IFT122	SAP30BP	AP000769.1	UAP1	PCDHGA1	LACE1	SENP7	FAM210A	RLTPR	DDX5	C9ORF147	SRSF5	SAMD13	TOMM40	PHKA2	LRCH1	ABCA12	WDR81	CCT8	TRAPPC9	CH507-216K13.2	RP1-71H24.1	RP11-516C1.1	EPT1	GAS1	LINC00877	LINC01125	XXbac-BPGBPG55C20.2	MEOX1	PHF1	SAP30L-AS1	KIAA0922	PILRA	RP11-32B5.7	RP11-439E19.7	FBXO38	RP5-862P8.2	RAD17	EML5	UBE2Q1	KIF2C	RAP1GDS1	PIWIL4	TFPT	DNPEP	MIR646HG	SGTA	WDTC1	ABHD10	SPAG7	LOXL1	IGFL4	KANK1	ACAP3	FAM153B	NR2F2	RP11-492A10.1	KCNH8	MPDU1	RP13-578N3.3	ADD2	ZNHIT3	EFNB3	ASF1A	GRAMD1A	MTMR14	ENAM	TH2LCRR	C2ORF72	USP19	DYNLT3	RREB1	C5ORF22	CAMSAP3	C2CD2L	RASA4B	KCTD6	CTC-498M16.4	NFRKB	EPHX2	AC018717.1	KALRN	OTUD4	RP11-849N15.4	RP1-261D10.2	RP11-826N14.2	RP11-452K12.4	CLCN5	TIMMDC1	STT3B	SBNO1	MECR	MARCH3	ELMOD1	SNX10	RP11-178C3.1	PLPP7	PZP	KCNH3	THUMPD3-AS1	DRAIC	SPTAN1	CCDC106	RP11-481J13.1	ZNF117	ZNF407	TUBGCP6	LINC00863	P2RX2	UPRT	PDCD6IP	DCUN1D1	PKD2L1	GJC2	PYGL	RP11-84G21.1	SEPT7-AS1	HCN2	TEKT2	RP11-172F10.1	STAU1	DMTF1	DCAF7	FRMD6-AS2	PTPN6	JAG1	AC093673.5	THOC6	MRPS27	SDF2L1	HMGB2	JPH4	EPHA10	LINC00998	AP000892.4	WWP1	PAM	DZIP3	SFTPD-AS1	DOT1L	ANKMY1	SLC7A2	ST6GALNAC3	SLC25A39	L1CAM	CHEK1	SLC25A44	RGPD3	KDM6A	B3GNT4	GFPT1	CFAP61	SBF1	ABCG2	MTFMT	RAC3	SLC25A31	PCAT14	AZIN1-AS1	C8ORF44-SGK3	MATN4	JKAMP	TMEM74B	PIP5K1B	ZNF582	VPS37D	AMMECR1	UBE2R2	AC138647.1	DDX58	LTB4R	RP1-37C10.3	TBC1D13	CTC-367J11.1	RPL32	CCT6A	AMN	PFDN6	NFIL3	H2AFY2	ST6GALNAC6	NR6A1	LINC00639	FAM127C	NT5C	YWHAE	ITGAV	SLC52A2	FARP1	SLCO4C1	ATR	MRPL10	AK7	FAM63B	SLC39A12	RNF40	RP3-510L9.1	EMC8	POLA1	ALS2CL	CACUL1	RP11-74E22.8	KCNC2	AC072062.3	OSBP	RP11-595B24.1	C5ORF30	ANKRD36C	ZNF618	PNOC	GAS2	LINC00342	MPP5	PLA2G15	PPIL3	SP140L	WNT7B	HOMEZ	RNF149	GRWD1	NXNL2	MEF2A	GGCT	KCTD21-AS1	ZDHHC15	RP11-701H24.9	NCOA7-AS1	MAP3K14	SETD4	AP000487.6	POLQ	MFSD12	AC006227.1	DMRT1	VAMP4	ARID2	ABHD8	CTDSP2	APIP	TCOF1	UTP18	SEC14L2	ACAT1	AAK1	PMP22	THOC2	SSU72	NCBP2-AS2	INO80E	NPIPB4	ADARB2	TMEM50B	P4HA1	RP11-145A3.1	ATG9B	SEMA6D	PHB2	PLEKHD1	GATAD2B	ALS2CR11	CYFIP2	ZBTB38	PQLC3	EXTL3	CSRP1	CTD-2525I3.3	NUTF2	RP11-363J20.2	MBD6	GLMN	NIP7	LRRC23	MAP7D1	STARD3NL	SMIM17	NDUFB2	CRMP1	KLHDC1	TBC1D3P1-DHX40P1	ZNF674	RBM17	CNNM2	PRELID1	RPLP1	MARCH11	ACTN1	LPAR6	ATAD3C	RP4-665N4.8	SV2B	CTD-2117L12.1	TMCC1-AS1	LINC01123	CYB5A	ABHD12	DNAJB9	ERGIC1	LPCAT2	CISD1	KIAA1715	ARFRP1	EIF2A	TUG1	SCOC-AS1	TJP2	EPB41L4A-AS1	SLC25A26	ITGB8	CBLN4	KIAA1671	NQO2	GSKIP	TMOD2	RP11-210L7.3	ZC3H7A	SCARA3	AQP8	ZDHHC6	RP11-478B9.1	ADAM9	RP11-76I14.1	GRIK4	MRPL9	NTSR1	NCOA7	CCDC80	CTD-2201I18.1	RP11-230B22.1	RBM48	KMT2E-AS1	PKDCC	STAT2	DMXL2	LRRC41	GOLGA8A	NSMCE2	SLC24A3	TNFRSF25	PARPBP	RP11-421P23.1	SRP14-AS1	NLRP5	XRCC5	TOR1B	RP11-728G15.1	RHCG	FANCI	ARHGAP11B	ASIC4	UFD1L	PPAT	RP11-181B11.2	RP11-109P14.10	CUL4B	ANKRD40	PRMT9	CA8	NSUN4	COMMD7	DTYMK	TRIM16L	DGAT1	TRIM62	SUCLG2-AS1	BRI3BP	CISD3	MEGF9	AC005943.2	SYNM	VPS72	FUS	URGCP	ZNF121	XXyac-YX65C7_A.2	HIPK2	RRP12	RP4-669P10.20	KMT2B	GANC	LINC00858	ODF2	ELMOD3	AGAP5	TNFAIP8L1	RP11-697E22.2	NPEPL1	EYA2	ARNT2	GNE	AFTPH	ACOT12	SAYSD1	OXSM	RGL1	RAB39B	NBAS	SOX7	COL22A1	TMEM168	MBD4	DNAJC10	KCTD12	SNRNP27	RP11-77K12.1	SH3BGR	RRP9	HES4	PHLDA2	NRSN1	ICA1	ITPKC	ZNF398	DCTN1-AS1	RP11-486A14.2	TYW1	TGFBR1	SLC22A4	DCAF17	NWD1	MAML2	RAB11FIP4	CALHM2	GAK	KLF6	GRPEL2-AS1	DCPS	TOB2	RCOR3	MORN5	SH2D5	RRP1	CYP4F26P	ADRM1	DNAH10	CTB-178M22.1	RP11-351M16.3	RP11-118M9.3	TSPAN14	ERP44	PARG	PMPCB	CHD1L	WNT3	DDX24	RBM15B	SNRPA	POLR2B	RABL3	CAT	RPN1	PIGP	ARMCX6	SLC26A6	VPS45	GCNT1	MRPL37	CDC42EP3	CPSF7	NIPSNAP1	CYSLTR1	ARMCX3	RNF168	ATP6V1G2-DDX39B	FAM66C	CTU2	ALG9	MUM1	ARID3B	AP000304.12	RP11-325B23.2	RUSC1	CAMSAP1	B3GAT1	GLI3	MAP3K12	RP1-117O3.2	PROM1	JRK	PLEKHG5	KBTBD6	SLC4A3	USF1	TUSC2	SRC	AC092835.2	NCSTN	CCDC144NL	ZNF181	RP11-767I20.1	FAM24B	OSGEPL1-AS1	ACTR3C	FAM156A	COL4A4	RHBDL2	CRK	DRP2	FAR1	SH3TC2	CDK14	CPSF3	ARAP2	DHRS13	CPSF6	EIF5A2	COCH	RP11-337C18.8	RPUSD1	RP1-37E16.12	PPP4C	CTC-513N18.7	RFX5	LYN	SSRP1	TMLHE-AS1	ECT2	CHD3	ACSL1	RETSAT	TTC39B	JAM3	DCHS2	HOPX	AP5S1	TRNP1	RP11-69E11.4	NFIB	CNOT2	LINC00536	EXOC3	NIPA1	TIMM22	AP4B1-AS1	AC093627.12	DPH5	CASS4	PAXIP1	RNF19A	RP4-605O3.4	ATOX1	MTCL1	PRDX1	SPAG1	PIGB	CCNI	RP11-206L10.9	LINC00116	GVQW2	PCDH7	EMP2	ZIM2-AS1	LINC01618	RP11-571M6.7	FAM92A1	LCN15	LINC01473	MCF2L2	CTC-420A11.2	TMEM160	RP5-823G15.5	RP11-517O13.3	PPIP5K2	PRICKLE1	KANK4	CLN5	MFI2	C19ORF12	AP000318.2	RP11-582E3.2	CTD-2515A14.1	KCNH4	ADCY1	UBXN6	MAPK9	MRPL42	QSOX2	C12ORF40	THBS4	MITF	PLPP4	CTD-2376I20.1	ERC2	RP11-1084E5.1	OLFM2	HNRNPLL	KLHL24	NR2F6	TRMT2A	NDUFA5	PUF60	RASEF	DNAH7	SMARCA1	IWS1	PANX2	MNAT1	CTD-2623N2.5	CBX4	ARHGAP27	CTC-525D6.2	SCLT1	TYW5	IDH3A	ZNF287	C7ORF31	FAM212B	C15ORF65	TNFRSF11A	PCBD2	RP11-299G20.2	RAD23B	GNPDA1	AVIL	MTERF4	MRPS22	MAP1B	ZSCAN29	NCR3LG1	UMAD1	ST13	ZER1	EXOSC9	LIMS1	SCAND1	RP1-8B1.4	PTGES	AK8	SEMA3B	CCT7	UTRN	XACT	CTD-2021J15.1	GRIN1	LINC01605	INPP4B	PGGT1B	CNOT1	ZNF491	WNT5B	TRAPPC10	ELMO1-AS1	EIF4G3	PIAS4	HLA-DRB1	FAM196B	GORASP1	RP5-991G20.1	MCAM	SLC25A27	RP5-972B16.2	NRF1	KIAA0895L	ACOT2	SGCG	L3MBTL3	GPN2	LRRC29	GPS2	RARRES1	ST6GALNAC4	RPGRIP1L	MRPS15	ASAP3	KXD1	UFL1-AS1	MTRNR2L12	DDX18	PPIF	ANKRD44	IDNK	DCAF8	RP11-1029J19.5	BZW1	PIGC	CREB1	ATP13A4	ECI2	BRPF1	AMER3	RP11-25H12.1	LINC01091	LMTK3	SARAF	FAM162A	CATIP-AS2	ASB18	SLC25A6	CMAS	FBXL6	CAPN2	CACNG3	PDZD11	PPP1R16B	REXO2	C3ORF80	USP54	KY	PRELID3A	NDUFAF7	SLITRK5	GPALPP1	PROSC	XPC	RP11-1152H15.1	KCNK13	PIR	SNX2	NF2	FAM73B	SH2D1B	SCML4	GTF3C4	SEMA4F	RCHY1	CEP41	CTD-2349P21.9	GUSB	NIN	PRDX3	PYGO2	PCNP	RPS18	SDHC	AHNAK2	FAM98B	HECW2	GTF2H2C	AIM1	ERICH2	ATP2C2	ACP2	LRRC59	RNF111	RP11-703G6.1	DDN	WDFY2	DNAH3	TMEM254	ERAP1	MEGF11	FBXO7	LINC01284	PC	RP11-803B1.8	OLFM3	LNP1	RDH11	GTF2A1	HACE1	TWIST1	RP11-371E8.4	RP11-49P4.7	MAP1LC3A	SHROOM2	PIGQ	PPP1R12B	EIF4G2	METTL21A	NUP58	ZDHHC19	NDEL1	AC009228.1	FRS3	TPMT	DNM1P35	PTRH2	NKX6-2	CHADL	AC018359.1	ZNF621	AJ239322.1	WDYHV1	RPRD2	RAD23A	AC012668.2	PLD1	HADHA	RP11-556I14.2	FAXDC2	TXNIP	TPGS1	PLCXD3	MYL12B	VAC14	SNAPC3	FBXL19	FGD3	FAN1	TAPT1-AS1	BATF3	FAM201A	TCEAL1	LINC01184	CKMT1B	ADAMTS19	ABCA10	FAM19A1	AC003991.3	RP13-582O9.6	FKBP5	GPC1	TASP1	PCMT1	DHX34	IPMK	RP11-468H14.2	CASC8	ANKRD23	KIAA1107	PPP1R21	EIF2AK4	GPR37L1	PTGES3	HSD17B3	CENPQ	SZT2	ALDH7A1	THAP3	SLITRK1	FAM196A	RNF24	ZNF24	RP11-106M3.5	ICAM1	CTC-242N15.1	MBTPS2	NFX1	LINC00499	HNRNPL	ZNF880	CCNY	NCBP1	ZNF611	ZNF316	MARC1	RP11-238K6.1	PDSS1	IGFBP6	PKN1	DUBR	KHDC1	CNTN5	PDE4A	CUEDC2	DTNB	FAM185A	SKAP1	PKP4	AC091153.4	CTD-2280E9.1	STAMBP	FBXO41	CMSS1	SMURF2	KLF9	RNASE1	DPP10-AS1	HAX1	GNB1L	CRACR2A	RP11-498M5.2	RP11-67M9.1	AC004603.4	KB-1517D11.4	EFHB	NUF2	SKIL	PXN	HMGB3	UBE4B	DECR2	FALEC	LRGUK	TIPRL	ZNF224	FOXK1	ZNF268	CDC25C	GRHPR	NME7	GJB7	KIAA1328	HSPBAP1	C3ORF58	MARK2	KIAA0753	USP42	DDX54	DENND6B	STK39	AC096669.2	ARHGEF7	GLUD1	ZNF787	SMOC1	RP13-580B18.4	LINC01344	NELL2	RP11-1277A3.1	CHRM5	TCEANC	CCND3	CAPN14	AC013472.4	PABPC4	SAV1	KRTAP13-2	DLGAP2	CNST	PRR22	HRH2	OSGEP	PAK1	CIB1	SEPT4-AS1	NRXN3	ZFAND3	MTOR	TRAF3IP1	B4GALT1	FOXP1	RP11-1101K5.1	POLE4	FAM186A	DKC1	EFCAB5	MRFAP1	PPP1R26	TRIM9	ZNF595	PCDHB5	RP11-444E17.6	FOXN3	MSLN	TMEM150C	LRRC28	SOCS5	DTWD2	SPON2	CPB1	RP5-827C21.6	ZBTB22	TSEN15	LPAR1	ZNF282	IFT74	HACD1	CTD-2378E12.1	RSPH9	PRR3	RAPGEFL1	RP11-476K15.1	RP11-679C8.2	HIST1H2AC	MRPL20	SETBP1	AC007319.1	PRLR	FZD3	GLTSCR2	ENOX2	GOLGA7	CTC-431G16.2	LINGO1	BAD	RP11-180P8.1	PGBD4	DEAF1	PRPF6	RP11-81H3.2	AKAP13	ABCE1	PLLP	TRPT1	RP11-656D10.3	AC002383.2	RP3-414A15.10	HEATR6	RP11-452K12.7	PTGES2	STX2	SRGAP2	C12ORF73	CENPT	POSTN	NDN	ANKRD9	FAM161A	AEBP1	LY6H	MELK	ADGRG5	HIST2H2BF	DUSP18	LRRC73	CH507-9B2.9	RFC1	RP11-99E15.2	ASXL2	ZNF266	IGF2BP3	GABPB2	CDK10	EMC10	FAM168B	ALOX5	NCEH1	LMCD1	LRIG1	RP11-441O15.3	FOLH1	DIS3L2	AHSA2	HIST1H2BB	ZNF101	ZMYM2	RP11-739N20.2	TTC21B	NIPAL2	TRIM71	RP11-798K23.4	PDDC1	AC023469.1	RP11-359D14.3	COLGALT2	RP11-648L3.2	ADAM17	PGBD1	FBXL19-AS1	DSCR3	BNIPL	SWAP70	COL9A2	FSIP2-AS1	SMIM10L1	SERBP1	WDR13	CDK11A	LONP1	SLC4A10	MARCH2	EPS8	PNRC1	SLC6A1	FGD4	RP11-981P6.1	ISCU	BRD1	NDUFB3	KATNAL2	CTB-107G13.1	TXNDC11	CCDC61	LINC01479	ABLIM3	ARFGEF2	GPR89B	TOX3	LHFPL4	TM9SF3	CDC14B	TPI1	PLEKHG1	RP11-305F18.1	CDR2L	PANO1	UFC1	TNIP3	ANTXR2	WDR6	C10ORF88	ZNF684	NR1H2	IDH3B	TEX30	BTBD8	HGF	TYRO3	SAMD5	ZNF233	SPIN3	COMT	FAM193B	ALG13	ESR2	APH1A	RP11-538P18.2	FAM172A	TRIML2	PURG	TIMM9	ERI2	STAT5B	CCDC178	NBPF20	RP4-724E13.2	RP11-111M22.2	CCNT2	TRPC7	CD6	SRBD1	MSRB3	EXOSC1	MAGOHB	ATG4D	OTUD6B-AS1	SGMS1	SGMS1-AS1	PRIM2	TM2D3	STK24	SGK3	GJA1	KIFAP3	QRICH2	TTC27	RP11-651L5.3	KARS	PRMT1	TATDN3	SUGP2	RHOC	AF121898.3	HTR7	RP11-484D2.2	KCND2	FBXL2	C14ORF142	SETD6	DMGDH	MED4	SLC35E4	AC144836.1	AK5	ADAM11	POLR2L	RP11-1157N2__B.2	NARS	RPAP2	FSD1L	CTA-204B4.2	PDE7B	SLC26A4-AS1	DOPEY2	UBR1	WWC3-AS1	MPND	RB1CC1	EIF2B1	SCMH1	HIVEP1	PECR	HAGH	KCNK4	DNAAF1	HELB	GLIS2	SMPD4	NUDT9	AVP	STXBP6	FGF10	STX5	RP11-315L6.1	FADS3	C6ORF106	KCNQ3	C12ORF57	PTH1R	TMEM8A	PTPN7	EFHC2	VPS41	RTN4IP1	MAPT	RAPGEF3	ZSCAN16	DIS3L	DAGLA	METTL25	ADAM19	PRKG1	ZNF280D	UBAC1	TMBIM1	TEAD1	KMT5C	NRG1	GANAB	CTD-2066L21.3	MRRF	IQGAP1	TAF2	STRBP	LACTB2-AS1	TWF1	AP002954.4	PRKRIP1	AHNAK	BCL2	CCT4	UBXN8	CYP26B1	GAR1	RP11-114J13.1	ENOX1	LINC01122	FAM66D	TARSL2	MICALL2	ZNF248	RBM5	HECTD3	PTS	POLE2	ZNF19	HNRNPF	PCID2	MANEA	ATP13A1	RP11-429A20.4	C20ORF194	HMCN2	FBXL4	TSNAXIP1	NEXN	PCDH9-AS3	ASNSD1	PNMA1	POLR2G	CTB-12O2.1	ZNF714	CFAP69	HAUS6	ARF4	EFCAB7	RP13-143G15.4	MT-ND6	KPNA5	AF127936.9	KCTD1	TRIM36	IRAK1BP1	RP5-1028K7.3	TAF5	CRYL1	JAZF1	YLPM1	ABCB5	ARHGAP21	RTN1	CTD-2260A17.2	ZXDC	CTC-444N24.11	PPFIA4	FAAP100	GNB4	TMEM50A	SFI1	COA1	CYP4A22-AS1	ZNF219	AC009404.2	LONP2	MB21D1	C1ORF21	RP11-594C13.1	MTRNR2L8	WDR46	SEPT12	PTENP1-AS	LEO1	LINC00535	NCAPD3	RNF10	LINC00624	AC093818.1	C1ORF35	SART3	RPP14	DFFB	C17ORF89	DCUN1D2	SCAMP4	CTB-179K24.3	SLC1A3	TXLNA	RP11-977G19.10	TMEM2	MSL2	OSTN	ATG14	C1ORF112	AAR2	NPC2	ANKRD20A3	PCYT1A	MCMBP	BEST1	LAMB1	GNA14-AS1	SCAF4	HIF3A	PA2G4	AC009229.6	MAF1	PBX2	RAB1B	HNRNPA1	PDE6D	AC105461.1	MIR762HG	TCEAL5	STYX	SGCE	ZNF214	LINC00282	PEX7	PICALM	MATR3	ATP6V0E2	RP11-723G8.2	POGLUT1	AKAP7	DENND2A	SPRTN	IFFO2	PHF14	MORC1	TSPAN9	SZRD1	PURA	TMEM67	ATOH7	WDR26	CHD6	THAP11	DDX28	LINC00936	ZNF865	RP11-462L8.1	SLC25A19	PLK2	PRPS1	CUL1	FRMPD4	C4ORF27	SNAPC4	CYP4F35P	STAB2	RASGEF1C	SLC12A7	ABHD12B	CHPT1	RP11-81H14.2	DIRAS2	BMP5	ADGRL1	DAB2IP	APOBEC3G	SIVA1	UQCRQ	WDR75	DAPK2	TAS1R1	ANGPTL4	TBC1D15	PSMC4	HINT2	ELMOD2	SEC14L1	SLC1A4	CWC27	GNA15	TAF7L	SYT6	RRP1B	P2RY12	SNX17	SFXN3	SASH3	NUP160	RNF126	DMAP1	RP11-95I16.2	WASF3	SHPRH	KCNMA1-AS1	LA16c-306E5.2	IKBKAP	FAM118A	RAB3C	ATF7IP2	ZNF561	UIMC1	RP11-369K17.1	SYAP1	TFG	DNAJA4	RPRML	GOLGA3	RP11-38L15.2	SENP2	TIGAR	ANKAR	DLEU2	MTUS2	SLC35E3	TMEM164	XRN1	TAF1C	NPRL2	RP11-1102P16.1	RP11-60A24.3	FOXO4	CRYM	VPS54	PPP3CB	C16ORF46	AC004076.5	CSNK1G3	ZNF512B	TUBB4A	Z83001.1	ZNF227	LPAR2	KCTD20	CLDN10	ZBTB49	STAB1	SCAPER	PHLDA1	MYO3A	LYSMD2	PLK1	TIGD7	LARS	PHLPP2	STX12	TAF10	AKAP12	UBA5	RAB7A	PLCXD2	C9ORF85	TNFRSF8	HAUS5	CD247	COX17	ADCK2	DCTN5	RP11-87E22.2	BCAP31	FAM71F2	SLC16A1	IL17RA	PPFIA2	SNX27	MSI2	FGF17	DPM2	SFSWAP	INSIG1	UNG	PIP4K2C	CPT1C	TAF15	MKNK1	SLC35E2B	ITGAM	HSF2	RP11-308N19.1	AP3M2	INTS1	PLCXD1	RP11-42I10.1	KIF9	KIF3C	ELL2	ELP2	USP36	SDCBP2	FUNDC1	DNAI2	UBTD1	NPM2	C18ORF25	CTD-2349P21.11	RP1-167F1.2	BPNT1	UPF3B	AAGAB	C1ORF186	MRPS34	RP11-950C14.3	NTMT1	CTD-2215E18.1	TDG	SLC2A14	XRCC2	ACP1	EMSY	AGPAT5	AC007292.4	CERS3-AS1	ZNF157	RNF217	ABHD11	C4ORF32	OSBPL8	AHCY	GRM2	SDF2	KLHL7	ABHD18	PIK3R3.1	NBPF3	LRRC55	CERS5	AC010890.1	MT-ND1	MGAT5	ORC2	ADNP	WWC1	VTI1A	ANKIB1	NR1D1	WFDC1	ITPKB	INTS7	GDPD1	INPP4A	PHLDB2	ABLIM1	TMEM115	MZT1	AP001601.2	ZNF257	NOL4	RP11-848P1.4	SSR3	CDC5L	AGPAT3	NPIPA8	GPR63	KLF11	NARS2	GS1-124K5.11	SPRYD7	WDR34	SPANXA2-OT1	C11ORF73	SLTM	SMO	SYT11	HMGN5	RP11-673E1.4	TMEM179B	TDP2	NNT	CTD-2535L24.2	NDP	LRRC16A	RP11-620J15.3	SYK	RP11-552F3.12	NIT2	LARP7	RP11-408A13.4	FOXG1	KCNMA1	RP11-430H10.1	CTD-2005H7.1	DSTYK	PRRG3	AP000233.4	IMPAD1	LINC00632	RABEPK	RP11-304F15.4	ZEB2	MIER1	HUNK	HAUS2	RPF1	RPS29	VPS13C	RP11-680F20.9	RP11-513H8.1	ANKRA2	PITPNA	HIPK1	CCDC36	THOC1	SNN	LRFN2	AQP4-AS1	RRAGD	ACTR8	MOSPD3	ARL14EP	RSPH10B	TRIM24	ABHD17B	UTP23	MAPK14	YPEL2	CCSER2	ZEB1	ILK	CCND2	DNAJB2	LNX2	DIEXF	IFI27L1	MAGEH1	DIAPH2	RP11-61D3.1	RP11-449H15.2	SLC38A2	EIF1AD	METTL13	GDPD4	PUSL1	ZSWIM8	JPH1	MBNL2	RP11-154D17.1	CCDC7.1	ZSCAN2	GPR137	SRD5A3	BHMG1	C1ORF95	CAV1	OGFOD2	RP11-166B2.8	PTPN18	CLEC11A	SSH1	FAM192A	ARFGAP1	C15ORF40	LCA5L	USP28	RP11-725D20.1	UGGT2	EMC6	ALDH8A1	JAG2	BHLHE40-AS1	SPRY3	SLC2A9	MGLL	KIF2A	HDDC2	UBE2O	GPR26	MAN2C1	TMCC1	OBSL1	AC104820.2	LMBRD1	BLM	COPE	EPS15	TMEM143	SNAPC5	COL23A1	ZBTB48	COPS3	BORCS5	IFT172	AC090505.6	CCDC26	P3H4	AFF3	UBXN4	MSANTD3	LURAP1L	EXOSC10	G6PD	HNRNPU	ATP5I	ACRC	MIATNB	ZADH2	MVP	DNAJC15	ALDH5A1	LRRC56	CYP7B1	SNED1	RP11-654D12.2	DCAKD	PHACTR2	RP11-446F17.3	VASN	KRIT1	NFIC	NLRP2	SLC2A8	RP5-968J1.1	PPP1R8	ZNF649	GART	UCHL5	SLC2A6	CDH9	CHRNB2	LITAF	RP11-96H19.1	LINC01591	C11ORF63	WDR18	LUC7L2	ANXA13	SNAI3-AS1	CSRNP2	PDHA1	AAED1	SPTLC3	SATB2	RFPL1S	LAPTM4B	SOCS4	RP11-145G20.1	PANK3	ADRA1A	RP11-430C1.1	AP000282.2	RP4-678D15.1	FAM127B	MAPK12	DPYSL3	AF146191.4	CSF2RA	FIG4	TRAK2	ZC3H8	PIGK	TBC1D30	EFR3B	AZU1	HIP1R	R3HCC1L	CCDC180	TMEM150B	PPM1E	ANKRD50	TAF8	PLXNC1	NTAN1	VPS25	RP11-340I6.8	DPT	ZBTB2	SERTM1	OTOGL	USP8	C19ORF71	NLN	GACAT2	NT5C3A	CDH24	BID	SFT2D1	PDCL	FYN	PCNXL4	ATP6V0A1	CFAP47	CEP78	FIBP	MINK1	YAE1D1	RP11-363J20.1	GSDMB	ATP6V0E1	GPT2	NPIPA7	DNAJA3	NFKBIA	SLC18B1	CRBN	RP11-390D11.1	FBXO27	SLC25A53	CPAMD8	RP4-604G5.1	MAP6D1	RP11-519G16.2	SUPT7L	RAB40A	IL4R	IMMP2L	MYO1E	RHOT1	TMEM186	RP11-321C24.1	SSUH2	LINC00470	TGFBR2	MFSD2B	CAPRIN1	TBL2	TKFC	UBR3	NGF	SEC61A1	TAZ	TMC1	HKDC1	TPRA1	WDR70	AC019117.1	RFXAP	MED13	SHMT1	LGI4	RP1-187B23.1	TMEM156	SNX24	PNO1	SPTY2D1	GRAMD1C	SLC36A1	KIF21B	SF3A1	CIB2	RAB29	RNPC3	RP11-430H10.4	ATE1-AS1	COX11	SLC35D2	GALNT7	LRTOMT	CAMK4	PDE11A	MYLK-AS1	NOVA1-AS1	RP5-903G2.2	AURKAIP1	SLC5A11	CTD-2023N9.3	TMEM17	MT-ND2	MYL6B	KCTD21	PRPF31	TP63	DNAJC30	UBXN11	SH3BGRL3	NAA16	PPFIA3	CDK9	RP13-726E6.1	CXXC4	ZBTB1	WIPF3	TMEM126A	SST	NFE2L2	PLPPR4	RP11-543C4.1	AC073842.19	TBCC	TMEM55A	SLC6A9	UTP11L	CFAP161	CYP21A2	POLD3	RP11-141A19.2	MSANTD3-TMEFF1	ERICH1	PIEZO2	TMLHE	RP11-535M15.1	YIPF7	SHANK1	ACSBG1	TCEB3	MPP6	ANKFN1	KEAP1	SF3B1	LGALS3BP	SCAP	MYBL2	COX6C	TCTN3	ZBTB44	ANAPC1	GOLGA1	RANBP10	PIK3CB	ADAMTS3	AKR7A2	AC006160.5	RP11-106M3.2	U91319.1	NAGLU	NSFL1C	ZNF384	TMEM81	RBM26	PAPD4	RP11-213G6.2	BRSK1	NOX4	STAM2	MAP3K13	ZNF790	CCDC152	PAK3	FAM43A	B4GALNT4	KCTD16	MSC-AS1	RMDN2-AS1	ANAPC11	POLD1	RP11-24I21.1	ZC3HC1	COL6A6	ANKRD36	RBM10	NIPAL3	RP11-20I23.6	PARP6	MCU	ZRANB3	TRIM26	TARID	YY1	VWA3A	EIF3G	STK11IP	TMEM106B	ZBTB11	COL6A1	TNFAIP8L3	RP4-668E10.4	ZNF682	RP11-141A19.1	RP11-122F24.1	SCYL3	SLC46A3	TXNL1	SLC50A1	INO80	RP11-90P5.2	GALNT13	NUP37	TBC1D22A	ARHGEF11	COLEC11	ATP6V0A2	HMG20A	CTD-2140B24.4	TCF25	RP1-154K9.2	MAP7D2	ORC4	DCTN2	FAM229A	SHMT2	RSF1	PGAM5	USP10	RP4-583P15.14	ARHGEF26	ANP32B	RP11-510J16.5	MARVELD1	SF3B4	CSMD3	RAD51B	SMIM4	FBXO2	DHDDS	CYP2R1	CCDC30	FARS2	TOP1	TATDN1	SCARB2	SPCS1	PPP1R11	RP11-79E3.3	PHF21B	LINC00935	SP100	ZNF98	OR14I1	CETN2	MXI1	BRD9	GABRA3	USB1	TOPBP1	RP4-559A3.7	PPP2R2A	STX10	SLC5A4	CYTH2	TMEM165	SSH3	PPME1	RP11-526F3.1	GPCPD1	POLG	GXYLT2	FLRT1	EBP	NPY1R	UFL1	MBD5	PPM1F	MPPE1	UCK2	TIGD5	BTF3	LDB1	ATP2A1	MRC1	STX7	MBTD1	CLCN2	TMED1	C1ORF198	ITGB3BP	MRS2	MYEF2	RICTOR	CRHR1	TIAM1	OCLN	ADGRL3-AS1	LMO7-AS1	FAM19A2	RP11-428J1.4	CTD-2309O5.3	RASGRF1	HEATR1	NF1	RP11-95D17.1	MAPRE2	CR1L	TMEM179	PMEPA1	PIK3AP1	OSTC	GS1-120K12.4	FAM149B1	RP11-481J2.4	RP11-10L12.4	TEF	RP11-359G22.4	WDR73	CAP2	LINC01102	ATP6AP1L	COX5B	PRSS51	STARD6	PLPPR3	UBN2	KIAA2013	PEX1	WDR89	ZNF675	YPEL1	IL12RB2	ZMYND12	SMURF1	SMARCD1	FAM45A	AC005281.1	NUBP1	PGLYRP2	GOLGB1	CACNA1B	TBC1D3B	TET1	VCPIP1	RP11-382A20.3	SEC61B	DOK4	GP6	NGLY1	MRPL22	CCDC148-AS1	DUS3L	VSIG1	SPC25	GRIK5	TBC1D7	NDUFS5	LINC01197	RNF167	CEBPB	TIMP2	ZNF337-AS1	NRG2	RP11-879F14.1	RP11-379H8.1	SLC35G1	MTMR8	RAB3GAP1	CFDP1	CEP162	ACADM	RP11-807H22.7	RASL11B	STK16	ZNF724P	MSL3	PDIA4	ZNF431	PODXL	TUBB2B	KCNG3	MRPL4	MTBP	ZNF425	C11ORF70	CWC22	SKIDA1	TNFRSF21	MTMR10	SYCP1	AC008074.1	MME	MCAT	PRKDC	IFT52	LSMEM1	DEGS2	ARL6IP4	RP11-399K21.11	P3H1	HNF4G	RP11-297A16.2	SETDB2	RP11-702F3.3	GPR85	WDR92	CFTR	RP11-386G11.5	LOXL2	IFT81	REPS2	WHSC1L1	PSMD6	FSHR	SEC16B	TM9SF2	XRCC3	DYRK2	TSC1	ATG2B	MAP1LC3B	CTB-51A17.1	RCN2	CRLF2	MACROD2	RP11-286E11.1	AC009133.12	ZBTB7A	CREB3L1	PDGFC	PGM1	GON4L	DHX58	ZFP3	PHKA1	NECAB3	DCBLD2	PPP2R5A	SLC45A4	SNRNP200	MARCKSL1	RP11-849H4.2	HDAC5	ZNF471	TMEM231	ACTR2	RP11-567N4.2	PAPD7	DOC2B	EMC4	CNTRL	AP3S2	SLC22A9	VSIG10	GSPT1	CTIF	SARS	ATL2	HECTD2	GRXCR1	RP11-401O9.4	COPS6	ADAM23	RP11-729M20.1	CCDC134	CEP55	PRX	FNTB	ZNF512	RP4-536B24.3	LRRC3B	RP11-268J15.5	NFKBIB	MRVI1-AS1	ZNF180	GYS2	CEPT1	LINC01006	PRKCG	COG3	TAB2	MKRN2	CA1	LINC00621	XXbac-BPG294E21.9	UBE2K	EDNRA	AK9	FBXL12	GRIN2B	ADAMTS2	AADAT	SLC25A1	DNM3	WHAMM	UBA3	CLCN7	THNSL1	JPH3	EEFSEC	DYNC1LI2	RIMS4	RP11-192H6.2	DZIP1L	ANKRD30A	PHYHD1	BPGM	RP11-415I12.3	DPYSL2	ITGA11	HDAC8	NUTM2A-AS1	UCP3	ZNF490	C9ORF153	HELQ	C8ORF37	HOOK3	RP11-17E2.2	MEGF8	SMARCAD1	ZNF503-AS1	HMG20B	GNG4	ZNF862	ERMARD	GSTP1	RBM18	RP11-810P8.1	ACADSB	RP11-545I5.3	ANKRD18B	SLC17A6	C14ORF39	SLC35G2	RP11-161I6.2	TDGF1	VPS26A	ZCCHC9	CHST15	GBA	DNA2	CEBPG	CSTF1	AC004485.3	SLC25A3	RP11-51J9.5	CLP1	CCL28	DRICH1	EMC9	MKKS	CTSA	EVI5	HDAC3	SLC1A6	RRP7A	MMAB	SH3BGRL	COG6	RUVBL1	ACTL6B	POLDIP3	TMX4	ZNF527	A3GALT2	DROSHA	AP001462.6	CDK6	CLEC12A	RHBDL3	BAG6	TRIM4	LINC00301	AC007038.7	NLGN4Y	TFDP1	TMEM41A	KCTD7	DACT3	STPG2-AS1	LINC01260	RP5-1024C24.1	C11ORF49	LMNA	RAB14	SREK1IP1	CDK5	ZNF577	SLC6A15	ACO2	LINC01481	SAR1A	ACADVL	RP11-434D9.1	WDR66	MAD2L1BP	TSC22D4	RP11-6N13.1	LINC00910	SLFNL1-AS1	CHD2	RP4-651E10.4	RP11-685M7.3	SLC26A4	BRPF3	RP11-46C24.7	CDH26	SESN1	CHST1	ZNF583	HS2ST1	CTD-2325B11.1	POLR1C	KLF2	RPS27L	KLHL32	KB-208E9.1	RP11-1379J22.2	LRRC36	CBLN2	NEFM	PHKG2	RP5-1021I20.5	TELO2	ARID3A	TAGLN	WAC-AS1	RP11-398K22.12	NAE1	ICK	RP11-637O19.3	TRMT44	SHISA8	SLC35B1	RP11-1252I4.2	IK	FRG1	UBXN2A	SUPT20H	ZKSCAN7	SLC25A12	FHL1	OXSR1	CXADR	SLC38A10	BMPR1A	HECTD4	PCAT29	RP11-503P10.1	FADS1	ATP2A2	PARP12	LSG1	CIAPIN1	PKNOX2	MAPKBP1	RP11-398G24.2	RILPL1	DNAJB12	JMJD4	TBC1D24	CFLAR	AUNIP	NINJ1	CCDC50	AC061992.2	SFXN2	STX17	OMG	RAB12	RAET1E-AS1	C1ORF27	LINC01446	FAM212A	DUSP22	MT-CO1	RP3-508I15.14	NFATC2IP	RP11-313E19.2	IDH3G	TECPR2	SGOL2	RP11-90D4.3	PHEX	PTPN4	AC004158.3	NDUFV3	PTGFR	ELP3	ARHGAP23	ZNF202	EIF4E	IP6K2	MAT2A	LAMTOR4	RP11-234B24.6	ITGA8	COX10	MED25	TEFM	COG1	LTBP4	ALOX12-AS1	RP11-64D24.2	COX7B	SH3PXD2B	KLHL23	FOPNL	AP4S1	A1BG-AS1	RP11-290O12.2	PSMC6	PSMD14	AC097662.2	GABPA	GLRA3	SLC25A29	THAP2	MFSD1	SMAD5	ANAPC13	TSEN54	RP11-586D19.1	QARS	ST8SIA5	PLB1	PPP6R2	CHTF18	C1ORF131	SGPP1	FGF14	ARHGEF40	NDUFS2	RPRM	REEP2	DGCR8	HNRNPM	RBM12B	TSPAN13	TBC1D14	RP11-290F24.6	RP11-923I11.8	ADAT2	PGLS	MYOZ3	CMTR1	RASGEF1B	CYB5R4	RP11-572M11.4	RBMX	PLIN3	CDKN2AIPNL	PTTG1	THBS2	SULT2B1	CARNS1	CPB2	DOPEY1	RGS22	LINC01115	PEX5	GSTCD	PIWIL2	HADHB	LINC00351	ARRDC4	RP11-2G1.1	TXNRD2	RP11-307C19.2	PPP4R1	ZP3	RP11-141E13.1	RP4-545C24.1	HSPB1	SCIMP	YBX1	DHRS7B	TEAD4	ADO	RP11-297D21.4	HILPDA	SUCLG2	FICD	GLB1	ZNF827	STK33	FO538757.2	EHD4	LIPA	ITGAL	LEPROTL1	ZZEF1	LINC00909	PELP1	CHMP5	RP11-517O13.1	DDX50	WDR35	RP11-30L8.1	MAN2A2	TMEM79	GPR61	UBE2L3	TMEM167A	FBN2	BNIP3L	RP11-13K12.2	GRAMD1B	ZPR1	ABHD15-AS1	LRRC66	GCA	WARS2	NBPF15	MTF2	CCDC125	ARHGAP32	PRKCA	ENO4	SH3BP5	TFB1M	RPS16	SIDT1	RP11-781A6.1	ZNF391	NSRP1	UNC93B1	FTCD	C21ORF2	OTUD6B	MTERF3	TEKT5	ENTPD7	ALKBH4	KPNA4	USF3	C19ORF38	RP11-341G23.4	DLGAP4-AS1	HECTD1	TUBB3	AC068286.1	BRMS1	TRDMT1	FBXO42	CCDC171	UTP3	ZBTB34	UBE2D4	HBG2	SEC24B-AS1	UBR5-AS1	HMCES	GATS	GFER	CNPY3	TSNAX-DISC1	TRMT1L	RP3-476K8.3	METTL14	KCNJ10	RP11-285E18.2	TRAPPC13	CTD-2269F5.1	PTPRU	ENTPD3-AS1	TMEM216	WASF1	METTL2A	LAMA5	RP11-1114A5.4	LRCH4	MARS	MTX3	LRRC37B	ACOT7	PYROXD1	KDM4A	CCDC173	DDHD1	RP11-490G2.2	CGNL1	MFHAS1	HSPA4	ACACB	OSGIN1	PTEN	BTC	EEF1B2	IPO8	IPO7	IL15	RPP25	CTD-2147F2.2	CTC-529G1.1	GDAP2	F13A1	UNC5B	FAR2	DZIP1	MAGEF1	AK4	RP11-95O2.5	GNPAT	MPHOSPH9	IMP4	RP11-351M8.2	RP5-1120P11.1	RP11-627D16.1	CCDC181	RP11-262K1.1	RP4-777O23.3	CCNDBP1	PKN2-AS1	DDHD2	C11ORF80	POLRMT	AP4E1	COG5	HPS1	CNTLN	AGBL3	COX7A2L	FAM133B	CLPB	KLB	CYP4X1	AQP1	ZNF639	ARHGAP17	CRYZ	RFWD2	ATXN7L1	VSTM2A	GAS2L1	XXbac-BPG299F13.17	RP11-352M15.1	ZSCAN32	CACNA1H	RP5-837I24.2	TCF4	RP11-554D15.1	C3ORF67-AS1	AC009501.4	HPRT1	DUSP9	AEN	B3GALT1	CCDC33	AATK-AS1	KIAA1919	GOLGA2	WSCD1	RPS27A	EFCAB10	RBBP4	MBD1	MRPL33	RP11-364L4.3	FMR1	AIMP1	RPL31	GKAP1	MIR217HG	AF127577.8	CCNB1IP1	SYNJ2	CSRP2BP	RP11-499P20.2	STK38L	RUFY3	PIP5KL1	RP11-362K2.2	RP11-231D20.2	LPP	CNR2	FANCM	TRIO	AGA	TXNDC15	RIMS2	ADAR	FAM175A	SEMA4D	PLXDC2	KBTBD8	CHIC1	ADARB1	RPL13	GRAMD4	PHF23	TMEM54	NUTM2B-AS1	SEMA3D	DNAH1	AC009312.1	C7ORF61	SYT16	GRIN2A	MARCH5	STIM1	CTB-35F21.1	PTCD3	FBXO17	MRPL45	NEDD4L	RBM38	RP11-511B23.2	ICE1	TRPM1	JRKL	PUS7	SHC4	PHIP	RAB40B	FNTA	UBE2J2	C21ORF58	EIF1B	ZNF852	CPN1	LTA4H	C2ORF27B	A2ML1	XBP1	ANKRD28	SOX15	FAM179A	NFKBIL1	ELAC2	FAM13B	DHRS7	LYRM4	LCLAT1	RPS20	C19ORF57	SHISA6	PROS1	ZNF778	DCLK2	ABHD6	ZNF84	FAM21C	FLJ27354	RP11-184I16.4	TEX11	NOCT	TSHR	CHST11	RFC4	C9ORF78	AC007251.2	XRRA1	LTBP1	SNHG21	TMTC1	CTD-2509G16.5	CLUAP1	JUP	FANCC	TM2D1	C8ORF46	RP11-348P10.2	CTD-2537O9.1	SOGA1	NEB	AK3	PHYHIPL	THOC3	ZNF322	ZNF337	FAF1	MIR4300HG	ZNF677	PSMC5	MAGEE1	XPNPEP1	LINC00443	RNF169	SLC10A3	LTBP2	ARCN1	ZNF211	BRINP1	DFNB59	ZNF133	C11ORF87	PNMT	LINCR-0001	BTNL8	C3ORF62	GTF2A2	ARL17B	ARMCX2	CYB5R3	SSBP1	PSMA1	FZD1	RCL1	C19ORF52	GNA12	CLVS2	SOX12	FHL3	ASNS	RP11-386D6.2	RP11-4O3.1	TRIM2	HECA	SNTB1	PIAS2	SLC22A10	COG8	TOR3A	RP11-449H3.3	POU6F1	DHX40	C6ORF89	DHPS	FGFR2	SLC9B2	LAIR1	RP11-426C22.5	TOMM22	MZF1-AS1	UBP1	ABCC5	TEX9	RASGRF2	PEX26	MED31	RP11-439H8.4	NACA2	TOP3B	CNTROB	RP11-146N18.1	ACSL3	TOMM70A	NEK1	ZMPSTE24	PLSCR1	RP11-711K1.8	MCM3AP	RBM4B	RGS5	FDPS	C12ORF56	SAMD4A	RP11-445O3.2	CFAP221	CTD-2015H3.2	PRPS2	KMT2D	GNG2	LINC01012	BMP7	MADCAM1	ATP11C	LDAH	SCUBE1	TMEM212	SAMD12	RP4-564M11.2	DEPDC1B	STS	KB-1460A1.5	PPM1H	DLG2	FLJ22763	PACS2	SERINC5	RP11-716O23.1	IRF3	TMEM258	ATP5EP2	URB2	CCSER1	AC006486.9	OR7A5	HMCN1	TMEM57	PRPF8	LDB2	CWF19L2	HERC4	LINC00501	BCL2L14	ZNF143	TMEM220-AS1	POLR2K	CCNK	FAM160A2	MRFAP1L1	RAB18	PLPP1	SH3GLB1	SEPN1	DSCR4	RP11-673E1.1	TP53BP1	ZMYM1	GJC1	TRANK1	GMDS-AS1	NPIPB15	GRIK2	ZSCAN21	RBM3	AC018890.6	RYR1	KLC4	ZNF696	OSBPL9	RPS26	ANKRD49	PAWR	KCNQ5	COL7A1	RP11-648K4.2	RP11-894J14.5	SNAI3	RP11-219A15.1	RHOXF1-AS1	BOLA3	KCNF1	VPS18	APBB2	LYG2	AKR1C1	METTL12	UBE2D2	OTUD7B	GIPC1	CCDC174	PMS2	RPE	KIAA1161	CCDC85A	INTS8	ELMO1	HDAC1	SPG7	CFAP20	RP11-529K1.4	OPCML	YIPF6	G6PC3	ORMDL3	PPP3CA	PRDM10	TTC28	RP11-485F13.1	RP11-531A24.3	GRIN2C	AC104653.1	FAM65B	PARP8	CTD-2126E3.4	STAMBPL1	SMAP2	NDUFB4	MAATS1	HINFP	TEP1	DUS4L	KIF27	URM1	MEST	TBRG4	C11ORF57	TMEM53	BORA	MR1	RIN3	UNK	CCNT2-AS1	PRPF4	P2RY11	DNAH11	ST3GAL6	STIP1	METTL20	TOR2A	BLZF1	PHAX	NMT1	USP25	FRYL	CDYL2	ORC6	RNFT1	TRERF1	TMX1	PIH1D1	COL5A2	RP11-334C17.5	ALOX12B	ST6GALNAC5	HIP1	PLEKHA5	AC092839.3	ENTPD1	FYTTD1	GTF2H3	ZNF154	LINC00504	CH17-189H20.1	MIB2	CRNKL1	ASB6	RP11-181G12.4	RUFY2	PDGFD	ATP8B4	ZNF264	ZNF439	CEP120	SUCLA2	RP11-87C12.5	FAM179B	LINC00407	FAM222A	IQCE	CEP85	IFIT3	IL1R1	NINL	MAMSTR	P3H2	CCZ1B	XPOT	PDE7A	DTX1	ZNF549	NCL	SUV39H1	SLC7A1	GALK2	MIIP	ZNF408	SIAH1	YARS	RFFL	KIF22	GPX1	DPF3	ATP13A2	TNS3	NLRP3	TMEM192	ZNF627	OTULIN	CD163L1	ANKRD42	RMDN3	RP11-901H12.1	CRIP3	SLC35F5	RP1-151F17.2	FERMT3	ASB8	FAM216B	RP11-669M16.1	RHOF	TMCC2	HELLS	RP5-896L10.1	CTD-3037G24.3	B4GALT4-AS1	CUL5	AKAP8	AGFG2	ARHGEF9	ZSCAN12	CTD-2014B16.3	APP	ROR1	FAM69B	C6ORF136	ADGRG1	PNKD	BCORL1	QTRTD1	RP11-484P15.1	RUNDC3B	KHK	CEP192	TMEM136	ZDHHC9	SFT2D2	LRP4	RP11-66B24.5	AASDHPPT	ESRRB	BTAF1	LINC00393	PP7080	FBXO33	POM121C	ALOX5AP	LRRC2	GCC2-AS1	C4ORF45	STK17B	AC005237.4	ZC3H12C	YES1	LIMK1	DNAH9	NPIPA3	GRM7-AS3	AP001347.6	ALDH18A1	ERG	C3ORF52	TTI1	BCL2L1	SPECC1	RP1-43E13.2	KPNA7	NOM1	PBRM1	AC124997.1	CTC-490E21.14	CTD-2555A7.2	TMED3	GSTK1	RSPRY1	THAP6	UROD	CTSK	NACA	WNK2	DCLRE1C	KLHL20	TMEM203	PTPRN2	CREG2	ACSM6	AC069277.2	GABRB1	ZNF273	C20ORF27	PCDH11X	KIFC2	OSCAR	SLC7A7	DCTN4	VPS13A	NME4	LINC01399	SGSM1	SH3RF3	RTKN	DLG1	RP11-480C22.1	STRC	OLIG2	CCDC112	ITSN1	SOX6	RP11-65M17.3	ZFP36	PPP2R3C	TK2	CBFA2T3	ZNF793	LINC01535	PRICKLE2-AS1	IAH1	PTH2R	RP11-94I2.4	CTC-436P18.1	RGPD8	ST6GALNAC2	FAM189A1	DDX17	MED28	PI4KA	SLC20A2	SLC9A7	ZNF765	NFYA	ZNF528	PPHLN1	PADI4	FAM114A1	TCEAL6	PRPF38B	CDK4	STAT4	CDR1-AS	RABL2A	SEMA3F-AS1	SFPQ	RIMKLA	NEO1	CIART	ITFG2	PPP1R13L	EXOC6	GRIK3	RP11-613M10.8	ELP5	ACYP1	BVES-AS1	ZNF519	SVIP	RP4-639F20.1	ATG13	WEE2-AS1	SNIP1	GNAI3	HNMT	FAM98C	RP11-382A20.4	RP11-1101H11.1	NPHP3-AS1	ZFP90	TMEM259	DBNDD1	COLGALT1	C1ORF216	TSPAN10	HPN	SLCO2B1	CTSL	MCHR2-AS1	STK32A	EPAS1	ZBTB41	TAOK3	AC074289.1	ZNF646	ORAOV1	OGG1	CTD-2547G23.4	SF3A2	MAGI1	FLT3	GABRG2	TCEAL3	SLC9A3R1	SVOP	MRPL43	GAMT	FLJ21408	ZNF671	PLAC1	RNMTL1	RP11-327P2.5	KDM7A	RANBP9	RP11-130F10.1	RP11-159L20.2	SLCO1C1	MCOLN1	RP11-355B11.2	TOP2B	CAPS	BTD	RP11-759A24.3	RP11-244M2.1	CCDC82	AC009961.3	CCDC158	SPAG4	PNPLA8	STAM	RPL9	SLC9C2	NUPR1	PEMT	CD276	EFTUD1	SCN4B	SSSCA1	KIAA1683	CORO1C	CENPA	PRMT2	CTC-281M20.1	PIEZO1	NR2F1-AS1	IMMP1L	MMP15	RNH1	PTCH1	GNA13	CCHCR1	MED12L	ATAD3A	TEX40	FBXO34	VPS35	PRMT7	TRPM2	LINC01182	RP11-378J18.9	AADACL2-AS1	C2CD2	RPS19BP1	QRFPR	PDS5A	RP11-871F6.3	FANCA	RP11-310E22.5	AGAP1	DPP8	TACC1	BZW2	NOP2	RP11-350J20.5	ATP13A5	FAM131C	TMEM211	C4ORF33	CYSTM1	NSUN5	SEC11C	CHMP2B	GOLGA8M	C16ORF91	FAU	TPT1-AS1	SYF2	OXLD1	RSPH14	INTS10	LAPTM5	FBXO16	DCP1A	PSTK	NCALD	CWC15	TP53RK	RP11-708B6.2	LPCAT3	ASCC1	ANKRD13D	GSR	TXLNG	SPAST	CTD-2023N9.2	RP13-188A5.1	L3MBTL2	BEND3	MYO5A	ELF1	ARRDC3	SLC39A7	AC007405.4	MYO1B	TMC6	CTB-92J24.3	TOMM7	RP11-557H15.3	RPS6KA6	ALG14	JPX	WBSCR22	COL26A1	GPBP1	SHFM1	RP11-421L21.3	EIF4EBP2	MTRF1	MYLK4	GCNT4	CLCN6	PIK3R5	CCAR1	C14ORF1	PRMT5	LINC00869	FAM49B	PCBP4	CTC1	DMD	CTNNBIP1	DOCK3	RP11-158M2.3	INTS9	FAT1	ZNF76	ATP5C1	PVR	RP11-1055B8.3	AAMP	CTD-2013M15.1	JAKMIP2	RAPGEF4-AS1	RFX3	AC099344.2	ZNF740	BMPR2	RNF214	TLL1	EPB41L2	GRK6	CHCHD3	ATRAID	ARL4A	APOOL	MGAM2	MLST8	RP11-343H19.1	LLfos-48D6.2	MT-CYB	C4ORF50	SLC44A3	RP11-108M12.3	PLPP3	DYNC1H1	YTHDF3	PCAT1	TRGC2	ALKBH3	RP11-103C16.2	C19ORF44	LINC01492	BAZ2A	THADA	MT-ND5	SGPL1	HDDC3	ZEB1-AS1	APOC1	ABCA1	CAPN10-AS1	NEURL1B	SETD7	PIK3CA	GTPBP3	SACM1L	IL2RA	TACO1	KIAA0100	LINC01060	ATP5L	MANEAL	LINC01088	IFT140	RP4-622L5.7	DNAJC8	YIF1B	FAM219A	ZNF532	RBM15	RAB9A	PSG9	NPHS1	GREM2	THEM4	ZCCHC4	RND3	C10ORF76	KAT6B	PPIG	ZNF83	POLR1D	RABIF	AGAP9	RPL22	FGGY	CIRBP	AKT2	EFCAB12	ZCCHC11	SPAG17	COX6B1	RP11-700H13.1	RP11-128A17.1	RALGDS	FOXH1	BTBD7	TUNAR	PRSS12	ING4	CARD11	GALNT11	SLC8A3	PSEN1	RP11-676J15.1	NSUN7	INPP5D	HEMK1	MFSD4	SNRNP40	SYT9	TMEM123	PRR14	RP11-541P9.3	STRN	CFAP54	C2ORF73	MIR181A1HG	ZNF169	FAM71E1	SSPN	AP001505.10	GTF2I	RP11-475O6.1	C18ORF8	LYPD6B	ZNF559-ZNF177	RP11-580I16.2	CUL7	AC002116.7	NPIPB5	RP11-718O11.1	TBC1D19	PRKCD	RP11-74M11.2	KCNN1	DHX8	SEC31A	ZFP62	UBE2Q2	DNAH5	ENPP3	PREX1	RP11-176H8.1	BAHCC1	FTX	NOD1	SQLE	QPCT	ASNA1	NCK1	COQ10A	ARG2	PKD1	DESI1	ADH5	TMEM134	MYO15A	TMEM138	ETFB	FAM189B	ZNF628	ARSB	RP11-61O11.1	RP11-116O18.3	CTB-161M19.4	CTD-2147F2.1	GYS1	ANKRD31	PIK3IP1-AS1	CHCHD2	COL4A3BP	FRMPD3	RP11-178L8.4	GCLM	ROCK1	OCA2	UTP15	PPIP5K1	PHF12	MAP3K9	LINC01285	ABCA9-AS1	SPPL3	PES1	DHX16	RP11-85B7.4	CHEK2	SLC25A23	PXMP4	ZNF606	ZRANB2	NPR2	C17ORF58	SMS	USP35	MYOM1	FOXP4	MT-ND4L	IFI16	KCNMB3	IMPA2	SEMA6C	CMTM6	LIN9	PLVAP	PHF5A	CCDC154	ARHGAP4	SLC7A6	RP11-624D11.2	ZDHHC3	PCM1	TPM3	SYPL1	MANBA	ZNF850	AC006004.1	PLEKHA8	CTD-2331H12.8	SPATC1	KIF12	AC078941.1	MEPCE	PPP6C	ITGA3	EFEMP2	AC091133.1	PAK4	GRPEL1	LA16c-321D4.2	HINT1	TSPAN8	TSPAN16	CHCHD7	ZNF141	LYSMD4	ACTR1B	CDC42SE2	FAAP20	USP12	SLC26A2	FKBP9	SYTL1	FGF1	GDE1	ACBD6	RP11-333E1.1	RP11-658F2.8	SMAD7	PGM5P2	C12ORF10	MYH3	IMPDH2	TMEM217	R3HDM2	C14ORF80	ST7	GTF2E2	KCNE1	FGFR1OP	SRRM2-AS1	LINC00265	RNF128	LEMD3	MRPL21	ZDHHC20	MARCH10	ATXN2L	C3ORF38	FAM217A	GLTP	CYHR1	TMPRSS5	THOP1	TPPP3	RP11-1000B6.8	CEP72	BASP1	HDLBP	GLRB	LINC00964	WDR44	SSR1	PDZD8	AC009264.1	OPRK1	BOP1	MAPKAPK2	GTF3C6	ZFYVE27	ZDHHC21	PHACTR1	CR1	SMARCD3	SLC25A46	C2ORF47	GLT8D1	DOCK6	NBAT1	TMEM104	ARHGEF33	ZBTB17	ADNP2	FAT4	CASC19	HDAC9	VEZF1	GPR27	INPP5J	PAPPA	MYBBP1A	C8ORF37-AS1	RP4-683M8.2	RPS4Y1	SMYD4	NOMO3	USHBP1	FAM206A	CCDC97	DAZAP1	A1BG	TGIF1	MICU1	ZNF449	HSD17B6	MT3	TYW3	DCUN1D4	TRAPPC3	RAB4A	ANKS1B	RNF217-AS1	DDX19A	ZNF681	NCKAP1L	SAT2	YPEL4	ARSF	TUFT1	FDX1	PODNL1	STX4	TMEM8B	RNF6	MEF2C-AS1	ADAL	SRFBP1	CNKSR3	RP11-360P21.2	SYT14	ABCC10	RP11-556G22.3	ARVCF	RP11-76G10.1	TRAPPC1	SNX32	XYLT1	RGS9	GGA3	UBE2L6	LINC00887	ZNF608	LEMD1	RAB19	LINC00299	ANO10	MAP3K10	NOP58	SPTSSB	NDST3	RP11-359D24.1	SGK1	KAT2B	FXN	TNFRSF14	TMEM257	CRISPLD1	SLC25A43	TMEM184B	ATP9B	DPM3	TBC1D2	EIF2AK2	FBXL13	RP3-329A5.8	MOB3A	N6AMT2	POLR3K	EDEM2	EDARADD	KIAA1551	TBL1XR1	KLHL25	ELOVL1	AC004702.2	C1ORF228	PNPLA7	CHAF1B	AQP4	PSMB4	CCNH	LDHC	PWP1	ZFX	CYP2A6	AF196970.3	DEC1	WDR43	RP11-418J17.3	SLF2	DHX32	C20ORF196	SLC48A1	PGP	ZNF667-AS1	MPV17L2	LINC00685	ATAD2B	KCTD19	ZNF160	SAC3D1	PSME4	AC007255.8	RP11-1096G20.5	SNX16	FAM120A	SLC35D1	CTD-2168K21.2	FTH1	BAG1	VWF	PSMD11	BLOC1S2	RP11-348F1.2	UROS	ZNF14	PACSIN3	RAB28	MTIF2	AC008937.2	ATP2B4	PPP1R10	AMZ2	ENTHD1	TRAM2	HNRNPA2B1	ADCK3	TAF1B	RRM1	PPP1CB	CHAMP1	IGFBP7	ERAL1	BECN1	TERF2	RP11-192H23.4	RP1-30E17.2	QRICH1	RP11-438D8.2	LINC01476	XPR1	CD164	MATN2	SEMA4A	MDH2	RCE1	SH3RF1	DNAJC28	PTPRK	ZNF513	RFC2	SRSF6	TTLL9	STK19	HSPA2	WDR97	DNASE1L1	LARGE	RP11-18H7.1	SP1	RP11-978I15.10	ELDR	RNFT2	KIF13B	TRIP4	TCAP	GPATCH2L	MYDGF	LIN52	ZNF69	RP11-548L20.1	LMAN1	PVRL2	C19ORF60	UHRF1BP1L	VPS50	POLR3D	RP11-397A16.1	KLHL28	CAP1	DCLRE1A	XYLB	C1ORF168	SMARCA4	KIAA2012	PRR5-ARHGAP8	COX4I1	RP11-356C4.3	WTAP	LRRC7	RIMKLB	CLIC4	HSF4	PLOD3	CASC1	CD82	CRIPT	LINC01420	ZCCHC14	MYLK3	C17ORF78	ZFHX2	SMIM20	DDRGK1	FAM114A2	KIAA0368	NRP2	RHPN1	TMEM26	ZBTB33	CTSZ	FZD6	FRMD4B	C3ORF18	PCNXL2	SPG11	MSTO1	PORCN	DCAF4	SPCS2	TRMT5	SFXN1	JMY	CTD-2349P21.12	NADK	ITIH6	NEDD1	SLC19A1	ZW10	CNKSR2	RP11-314B1.2	HNRNPU-AS1	ENG	RGPD1	MED20	ZNF195	ARFGEF3	ANKHD1-EIF4EBP3	NCLN	ZBTB25	DLGAP1-AS3	LINC01170	DAZAP2	FNBP1L	ZNF777	GHDC	FRY	TUBA1C	BBS4	SLC25A38	TM6SF1	PHF7	CCDC159	CTNNA2	TPX2	CTB-55O6.12	PSMC3	HCN4	TMEM9B-AS1	CDKN1B	RTCB	PTP4A2	EFNA5	SLC25A14	MFSD6	JSRP1	MRPS11	CDKAL1	NXF5	USP34	PCYT1B	CARS	GTF2E1	TMEM51	B4GALT7	LINC00698	LINC00298	NUDT16	RHOD	CIR1	TPO	RP11-468E2.1	RAB3A	TMED8	HIPK3	RP11-573D15.2	POMT2	ZNF721	COL14A1	SIPA1	EPB41	NDST1	AC074391.1	KLHL18	CTD-2380F24.1	MUSK	KAT5	ACBD5	DNAJC7	TDRD10	SLC22A24	IGSF11	ZNF831	SETX	LLPH	CTA-221G9.12	SOX2	MVB12A	RP11-348J24.2	RUFY1	SMCHD1	LETM2	WDR53	RPP30	C12ORF43	TRIM44	GAN	RPLP2	SIAH2	ZNF668	CCDC22	SRPK2	RP11-57H12.3	INPP5E	PDLIM7	LETMD1	COPZ1	MLH1	RP11-460B17.3	ZFP2	APC2	CTD-2116N24.1	RAMP1	KAT6A	EXOC8	CSPG4	GALNT3	USP4	ELOVL7	LINC01252	RP11-530I17.1	IQCH	ZNF274	TUBGCP3	RP11-19N8.4	CDK7	STAC3	NEK7	EDN1	STARD4-AS1	RP11-91P24.7	GARS	CTD-2026D20.2	ABHD1	CCDC12	RWDD1	SCN11A	ST7L	EPHA4	CKAP5	RP1-27O5.3	ZNF200	ARL5A	FKBP4	LINC01011	KRAS	TEKT1	AC007099.1	SMPDL3B	RP11-446J8.1	ACBD3	NTHL1	CD38	RP3-414A15.2	CTC-554D6.1	MUC12	MORN4	AXIN1	ZNRF2	STEAP2	EXOSC7	RP11-1018N14.1	PCNA	MOK	AC007386.4	RP11-526A4.1	PLEKHM3	IGSF10	LAS1L	ZNF514	ZSWIM3	TMEM260	CTB-50L17.10	MESP2	SHH	SNAP29	GTF2IRD2	SLC14A1	THAP1	FBXO30	SLC26A8	ARMCX5	SEP15	C14ORF2	RP11-15H20.7	CYP1B1	BACE1	ITPA	PRPF38A	FAM65A	CBR4	RP11-573D15.8	VPS8	ZNF12	AR	UHRF1	TBC1D17	SYNE3	MAD2L1	TUBGCP5	SAPCD1-AS1	TMEM43	CCNT1	WRNIP1	RP11-492E3.51	HSD17B1	SLC41A2	PQLC1	ZFR2	KIAA1429	ULK4	RP13-512J5.1	VRK2	MAPK11	ZNF354A	AC024592.12	CTD-2337A12.1	MUC13	FAM71D	BOD1	RP11-15B17.1	SH3D21	ZNF860	MED9	RP11-774O3.3	SLC9A8	ABI3BP	S100PBP	RP5-882C2.2	NDUFS8	WDFY4	SNAPIN	SMC1B	PRTG	PEPD	AC026167.1	SLC22A8	SLC30A4	SNCG	ARAP3	PSIP1	ANKS1A	STAT1	SNRK	TTTY15	RP11-296E23.1	NOXO1	KLHL42	CTC-444N24.8	BZRAP1	TESC	UBE2T	EFCAB2	KRTAP5-AS1	SLC2A13	RP11-651P23.5	RP11-739N10.1	FABP3	RP11-61K9.2	CSAD	VCP	FAHD2A	CDA	RP11-77K12.4	IGDCC3	OR2L13	AP2B1	RP11-531A24.5	RP11-111H13.1	AC073333.8	SLC13A3	UBIAD1	LINC01162	ABCG4	ACTR6	SLC29A2	COMMD5	ATP5H	AC017101.10	RP11-338H14.1	SEC24C	LMOD1	STAP2	ENPP5	ZBTB26	PHC2	PARP9	COIL	GALNS	GTPBP2	RP11-123O22.1	CCDC43	S100A13	SF3B2	SYCE2	RBBP8	DCAF12	AC137934.1	PLIN2	RPL29	IL15RA	FAM35A	TRAPPC8	PARVB	OSER1-AS1	TRIM33	PLOD2	RP11-680H20.2	EIF3K	C22ORF23	GPATCH1	LMO7	SLC25A25-AS1	PARP4	ERBB3	PPP1R12C	ATP6V1A	ABCF1	PRKAG2	CAPZA1	SIPA1L1	DENR	FAM104A	SLC3A1	PIGL	C11ORF24	EXOSC2	GBA2	RP11-321N4.5	CTDP1	RP11-722P11.4	VAT1	FBXO31	SOS2	MARCH4	RP11-269F21.1	LINC01100	METTL23	REC114	SHC2	LSM7	RPA3	TNFAIP1	SLC25A10	TRMU	RP11-24P14.1	AC018799.1	PTRHD1	TBCE	VILL	RP11-517C16.2	DNAJC3	PTCSC3	XXYLT1	ANKRD34A	GMPS	ACSF2	KIAA1147	SLC25A17	AC010149.4	NME9	KANK2	RABGGTA	MRPL18	TSR3	RPL34-AS1	ZNF234	PPP4R3B	THBS3	RP11-255M2.3	ADPRM	RP5-864K19.4	PHLDB3	CD36	SAXO2	YME1L1	TTC38	CHD9	LINC00176	AGBL5	CCNA2	SCAMP3	LL0XNC01-237H1.2	SLC39A11	KMT2E	RP11-124N2.1	PICK1	FLJ40288	AP001604.3	EXOC4	PEX2	RP11-529E10.7	ZNF703	GINS1	ZNF70	FGFR3	SYMPK	LA16c-395F10.2	MAP3K3	HTRA2	POLE3	HPD	MAP3K6	ATAD1	RAB8B	USP15	ATP5F1	RP11-81K2.1	MEGF10	COX7A1	FAM184A	LINC01416	EFCAB3	CPEB3	BRD8	MEIS1	ZNF25	MURC	CATSPERB	SEC24B	ALG2	RPL27	CLYBL	C7ORF26	SLC16A7	POC5	SC5D	LCMT1	JAKMIP3	TDRD12	HDAC6	RP11-218M22.1	RP11-505P4.7	RP6-65G23.3	CORO6	RP11-588H23.3	ZFP14	CTD-2583A14.10	LINC01484	TIPIN	BPTF	PBX1	CTSS	RABEP2	SLC25A30	TCF7L2	SLC22A15	INPPL1	CNTD1	FBXO10	GNAI2	ME1	PSTPIP2	NDUFS3	RP4-784A16.5	TMEM151A	CAMTA1	AC004112.4	GK	C9ORF64	ZNF350-AS1	GPR12	CYP3A5	PWWP2A	FSTL1	ETNK2	ANKRD13C	RP11-575L7.4	RP11-149P24.1	DCTPP1	CNTN1	PIK3R4	SPEF2	TMSB4X	MRPS25	RP11-411B6.6	NCK2	RP11-296I10.3	PPIB	XRCC1	RP11-367J11.2	NAP1L1	KANSL2	NIT1	NIPA2	KATNB1	RCAN3	ZNF808	CTA-481E9.4	SUOX	MMP26	F8	LOH12CR2	PHC1	DPY19L3	ZNF45	RP11-660L16.2	C1D	TMEM94	RP11-574F21.3	LDB3	WDR86	NANS	C14ORF159	LLGL1	LINC00266-4P	IKZF3	SLC25A28	GEMIN5	SLC37A3	FBXL3	ATP6V0D2	PYM1	MIS18A	ATP12A	ZNF552	DIRAS3	CTC-273B12.10	KDM5A	EIF2S3L	NSUN2	VPS37A	ZNF544	OLA1	PPP1CA	HENMT1	EID2B	SCD5	FUT11	SAPCD2	ZNF529-AS1	STRADA	ZC3H18	ZNF507	BTBD6	RP11-521B24.3	MT-ND3	RP11-67L2.2	RP11-1080G15.1	BCLAF1	AC005786.7	YTHDF1	HSPA12A	RBM25	LURAP1	ST3GAL1	RP11-550P17.5	ZFAND4	SNX14	NDUFA10	PNKP	GNL3L	SORD	FRMPD1	NUFIP1	GLCCI1	DRC3	ZSWIM1	LINC01258	RBFOX2	ZNF221	DACT3-AS1	C5ORF28	C1ORF109	IL27RA	PIP5K1A	PRKX	TNRC6A	IFI27L2	CTTN	RAB3GAP2	SMARCB1	RP11-15B24.5	SERP2	PRICKLE2	ANKRD17	FAM182B	AC007389.3	RP5-945F2.3	MARCH7	RP1-90G24.10	CCM2	SLC39A13	PSMA3	POU2F2	KSR1	ABCC2	SEPT7	KIAA0232	ACOX3	TMEM183A	WDR83	TBL3	RBM19	FAM122B	BLOC1S5-TXNDC5	AGAP4	PRADC1	ADCY3	PTDSS2	AC195454.1	AC015971.2	HEATR3	SH2D4A	FAM120AOS	CRISP1	COG4	ERI1	FAM227B	UQCC2	RP11-156P1.2	NRL	LRRC16B	RNF212B	CABYR	ZNF768	RP11-162D16.2	RAF1	AC007246.3	THOC5	RP11-662G23.1	DRC1	VEGFB	SLC12A1	GLIPR1L2	GGT2	COG7	SCNN1A	ING2	ARHGEF15	GLT8D2	DOLPP1	RPS19	RAB24	RP1-138B7.6	UCHL1-AS1	LINC00871	DSCAS	RP11-697E2.12	DHX15	SSX5	RGS11	RP13-20L14.1	TBL1Y	IQGAP2	FAM213A	RP11-488C13.5	AUH	GOLIM4	YAF2	JAK1	TACR3	SDK1	FAM46D	MAN1C1	HNF4A	MYH10	SEC22B	EXD2	BICC1	NAA35	DNAH2	SOBP	ESPN	ACAD8	AC002454.1	RP11-115N4.1	AOAH	CACNG7	C6ORF48	INIP	PAFAH2	RUNDC3A-AS1	TAMM41	RPL15	STYK1	CDH3	STK32C	RBAK-RBAKDN	TRUB2	RTP5	SIRT3	RP11-122C21.1	CEP68	TMEM5	ZNF844	SUMF1	APH1B	WWC2	ARL3	GNPTAB	RP11-351A11.1	ULK2	SCN5A	TRPC5	ADAMTS9-AS1	ZNF775	SPPL2A	RNF114	NIF3L1	MLIP	MASTL	ADRA2A	GLRX3	HN1L	CAND1	SLC4A8	SLC9B1	CECR2	DIDO1	UTP20	UPP2	MED6	PCDH17	ALG11	RNF175	IQCG	CFAP44	RPL8	FRA10AC1	FOXK2	SMCO2	MGRN1	XXbac-BPG154L12.5	GPR89A	ANKRD45	ZNF358	SEC14L5	RP11-162A12.2	SLC6A4	A2M	RP11-166P13.4	KCMF1	LINC00174	SIRT7	SLC45A1	KIF15	EBLN3	ZFAND2B	RP1-90G24.6	NARFL	LINC01609	TMEM72-AS1	TRIP12	ZNF569	SORT1	CHRNB1	SCN2A	TAF4B	FIGNL1	ASGR1	AC005592.2	CEP131	GLYR1	KIF13A	RP11-135A24.2	MRPL13	RP11-345P4.9	DNAJC27	RP11-153F1.1	MAPK1IP1L	PRCAT47	RASGEF1A	TPP2	MAP3K7CL	KCNB2	IL17RB	HPGDS	BOC	RP11-184D12.1	PDCD5	TNFRSF19	SLC25A24	TNFRSF1B	SLC16A14	DGCR5	TMEM117	SNUPN	ALDH2	KCNAB1	TRMT61A	SNHG12	CKMT1A	ZNF134	INPP5B	RPS14	MMP24	AP006621.5	PCYOX1L	CCDC39	RP11-63E5.6	SIK3	RHOQ	TSPAN31	CLASRP	NECAB1	TTLL11	VPS16	TSGA10	TMEM241	PLCB4	AC009303.1	CTC-458I2.2	TTN-AS1	RPN2	MAP3K5	UNKL	FUCA1	KCNIP4	RP11-514P8.6	ITK	ASMT	UBE2D1	RP11-45M22.4	IGF1R	DPY19L4	HERC3	TAF6L	LINC01483	MTMR12	NFS1	FOXO3	IBTK	ZNF207	GABARAPL2	ACOX1	LINC01470	RP11-22P6.2	SPDL1	RP11-1085N6.5	AC009495.4	CRADD	KCNT1	PRKCE	EXD3	RP11-287D1.3	CTD-2140G10.2	MGAT2	PFDN5	ANGPTL5	HECW1	FAM188A	SRSF7	RPGRIP1	ZNF239	LONRF1	ALDH1L1	CCDC3	GEMIN6	KLHL1	RBM23	UBE3A	SEC23A	PAQR5	TBPL1	TAF12	ZNF770	SPTBN4	CBX7	KIF9-AS1	BACE1-AS	CAV2	ANGPT1	TSTD2	MYT1L	RSRC2	CORIN	CTC-487M23.8	GATAD2A	MED23	SLC26A5	SORCS2	LAT	POLR2E	LINC01250	GBE1	UBE2J1	HDX	LINC00390	EIF3C	FMNL2	OR9Q1	TEK	ITGA2B	FLJ37453	CALU	DTNBP1	FRMD4A	LINC01594	CASP8	RAD9A	AIF1L	RPAP3	TOX4	MAP4K3	RP11-39E3.3	COQ4	MEIOC	RP11-625I7.1	COL11A1	PHF8	CNPY4	GCC2	SYTL3	SLC4A1AP	PPP4R3A	NUS1	TM7SF3	SNX29	ZFC3H1	SRP14	RRP15	MESP1	CSTB	PALB2	DENND1C	MPHOSPH10	EIF2B4	DNER	CCDC149	MCFD2	MATK	FAM160B2	SLC37A4	RP11-410D17.2	CPM	FIZ1	CBR3	FANCG	LINC00968	DDX25	ZNF20	KIAA0556	COPS4	MAMDC2-AS1	CTD-2135J3.4	PITPNB	RANBP3L	ATP6V0A4	SGTB	CMTM4	ZNF77	AC011043.1	ZNF568	DPH7	RNF157	ARHGEF6	RP11-298I3.5	ALDH1A1	PFDN1	NDUFC1	RP11-53O19.2	ISYNA1	F2RL1	RNMT	RP11-412H8.2	RBBP6	CDCA7L	SLC26A10	MRPS23	IRAK2	MED17	GLIS1	LINC01204	UPP1	MDM1	GS1-590J6.3	AL450992.2	DCAF5	RP11-415J8.3	MAK16	OXA1L	RP11-678G14.2	LINC00884	GLMP	ZNF597	MAN1B1	C1S	POU3F3	DOK3	FES	DHX37	RP11-17A1.3	SHARPIN	TEC	ALKBH1	MIEF1	SLAIN2	TMF1	RP4-601P9.2	FAM221A	ZNF429	SDHAF4	MTMR7	SOHLH1	USO1	MBTPS1	DCXR	PITPNM1	TBKBP1	POMP	DMRTC1B	SPA17	CTD-2008L17.2	OVGP1	HRSP12	CD74	MORN3	SNRPB2	COMMD6	RP11-257I14.1	GNL2	C2ORF69	AK2	AGMO	FBXO11	NPW	ESF1	IQCJ-SCHIP1	NDFIP2	SLITRK3	AP000708.1	DOK5	LRP2BP	GALNT8	CTR9	GUF1	TGFB1	GRIA1	RP11-774D14.1	PDE10A	SLC11A2	ENY2	OSGEPL1	RPS6	CLDN15	SMYD5	BCL2L2-PABPN1	LMF2	ZNF480	METTL2B	ZCCHC2	RP11-7O11.3	PLA2G4A	THEG	ZNF720	ZNF415	EPHA1-AS1	MRTO4	TRIM67	SP140	CCDC84	CTC-448D22.1	RP11-141O11.2	PHACTR3	UBXN7	TPRG1	NBEAL2	MEOX2	SLC26A3	AC007563.5	PNPLA3	PLOD1	MIR325HG	PASK	AFF4	BCL2L11	RECK	RP11-150D5.2	CTD-2020K17.3	RP11-146F11.5	AC007392.3	C5AR1	NOP16	PSMD7	PLPP6	BCL7B	ADA	LINC01567	ATG4A	MYH15	TJP1	MAP2K4	MRPL17	GMPR2	ZNF324	FHAD1	RP11-532F6.4	MCM7	ALG1L2	AIMP2	FBXO3	CTD-2050E21.1	RP9	LINC01538	SDCCAG3	PHKG1	PPP1R32	TBC1D10A	FBXO9	COMMD10	HSPA5	NABP1	SNRNP35	PIGU	GNPTG	ARHGEF12	PLGLB1	KDM5D	AHRR	HSD17B10	GTF2B	TMEM101	CTD-2562J17.2	FNDC7	TTPAL	SPIDR	PPP1R15B	AC005808.3	COL5A3	HYKK	P2RX4	CD99	KCNQ1	HSPA14	IGBP1	NT5DC2	TDRKH	DARS	THSD1	PNRC2	HS6ST3	SPATA22	RP11-475E11.9	RAB11FIP1	SUSD6	RNASEL	DHX57	EFS	MT-ATP8	RP11-736K20.6	RP11-78F17.1	ABCC1	H1FX-AS1	TRIM73	PSKH1	ZMYND19	C1QTNF9	C10ORF2	APRT	MIR3976HG	LPIN1	RAI14	ZNF423	CTC-513N18.6	TECTA	ZNF155	PLA2G4C	PCMTD1	TRNT1	RP1-41C23.1	AC069513.4	CDH6	FAM96A	NUP153	EXOC5	RP11-100N20.1	CDK11B	GNAI1	CCDC73	LHFPL2	ADPRHL1	RAPGEF2	ADGB	ARID1B	ZNF835	LDHAL6A	PRDX5	ALG8	LINC01192	TEX2	CEP295	AHR	U95743.1	RIPPLY2	TMEM59	GUCA1B	STK38	MAN1A1	LRPPRC	RND1	PDXP	CLDN4	FFAR4	POLR1A	C6ORF10	SMARCE1	NRDE2	RP11-32K4.1	RP11-21A7A.2	CDC123	ZNF562	UBE3B	KIAA1324	UNC50	SYCP2	NBPF9	ANKMY2	EPRS	GGNBP2	DDX23	GBF1	KRT17	UHRF1BP1	RP11-434H6.7	ZNF2	SLC7A4	NAALADL2	FNBP1	ZC3H12D	CHM	RPL7L1	REEP1	PHF11	CNOT11	AGO4	NMT2	CARS2	IQCH-AS1	AKTIP	RP11-70C1.3	ZBED8	QTRT1	OPA3	RP11-717K11.2	GMPR	CNTNAP2	ASXL1	FBXO45	CALB2	LRRC24	RAD54B	ZNF365	GGA2	RP11-26J3.1	MIR4435-2HG	MFSD14C	CYCS	ZNF44	PKHD1	RP11-428C19.4	NAPG	LINC00879	GLS2	MFF	C1QL1	PAICS	TMEM185A	FASTKD3	SMIM19	SNRPA1	PUM3	ARMT1	NDUFA1	ZMYM5	MTRF1L	SLC9A9	CHRFAM7A	LINC00205	RP11-541F9.2	MAEA	PRR5	TSSC4	TANGO6	PLCD1	ZNF81	PDAP1	PPP5D1	NTN4	PPM1D	AC100830.3	SNX1	TNS2	CTC-459F4.3	EFCAB6	PSMG3	POMK	GPBP1L1	ZNF333	FAM13A	SH3GL2	RP11-430B1.2	ATG7	TMEM126B	CTD-2152M20.2	DNAH12	RP11-624L4.1	DSN1	CSNK1G1	PRDM16	VWCE	RASSF7	C5ORF49	NAT10	ZNF771	FOXO1	RPL18A	TMEM40	RP11-596C23.6	ZNF497	DDX59	ZMIZ1-AS1	SLC25A40	ZNF347	NDC1	EGF	OSBPL2	ARMC2	DEK	AP3B2	CTC-575N7.1	UCHL3	SMCO1	RNF187	MAF	IGSF21	MYO1H	CCNG1	RP11-1113L8.1	MIRLET7BHG	AC016995.3	MGST3	MICU3	BIRC6	NLE1	LRRC20	ADAP2	GLYAT	PPARA	ALPL	DYNC1I2	ZNF329	HPS3	SYDE2	RP11-553P9.2	HARBI1	RP11-84A19.4	BRE	CLPP	LINC00649	VTA1	AC009403.2	SH3PXD2A	LHPP	RP11-428O18.6	HMGCS1	TPT1	AMOT	PIKFYVE	GLRX	PLCG2	WFDC10B	NIM1K	LYPLAL1	TBC1D8B	CTC-344H19.4	PSME2	ZNF687	PSMG2	CCDC47	SLC35B2	CH17-264L24.1	CASP8AP2	LANCL1-AS1	RP5-1198O20.4	ALG10B	RP11-402N8.1	LMAN2L	RP11-429P3.3	MMAA	LINGO3	TAC1	C17ORF97	RP11-768F21.1	PPP2R5E	ELP6	STMN4	SPATA6L	LDLRAP1	ABCD3	TMEM62	RP11-13A1.3	LACTB	RPRD1A	RP11-277A4.4	KCNA4	IFIT5	UXS1	TLN2	RP11-753C18.12	ZC3H14	ARRB1	MAP6	NEFL	CTD-3138F19.1	CCDC127	RP11-575F12.1	SSFA2	SNRPC	CHD4	RAB10	UGT2B11	DUS1L	ACACA	POMT1	DNAJC21	CTD-2525I3.6	CBY1	CAPN10	RIOK2	RP11-702H23.4	HEXDC	KIF3A	ANKRD27	NDOR1	ANKDD1B	NGDN	GOLGA7B	USP5	SLC19A2	LPCAT1	SCNM1	MAGT1	ATP6V1E2	COA3	PPP1R3F	RP11-266K22.2	MMP25-AS1	MYO1C	PYGO1	CCDC79	RP11-138I17.1	RP5-947P14.1	BTBD9	ABT1	ASS1	CCDC18	VDAC2	ANKZF1	NOX1	AC093639.1	AKT3	ZSWIM5	ARL4C	IFRD1	ZBTB8OS	PDGFRB	KLHL34	F11-AS1	ACVR2B	LHFPL3	SLC31A1	EXOSC4	RP11-266N13.2	RP1-35C21.2	CCBL2	KRTCAP2	LRRC17	RP11-745L13.2	RP5-1180C18.1	SLC9A5	ZNF461	TMEM191B	SDR39U1	DDX10	LGALS8	KIF3B	MARK3	RP11-191L17.1	RBMS1	GRN	PAX5	NT5E	RP11-720L8.1	OCIAD2	GORAB	SYNRG	ZNF556	TMC7	ADAMTS18	LINC01356	MMD2	ESCO1	CACNB2	ZNF280B	RP11-396C23.2	KDM2A	RP11-98D18.3	HNRNPH3	LINC01563	PHF20	C18ORF21	DEDD	FBXL22	C16ORF96	ETHE1	WBP11	MBD3	MAN2B1	LRRC34	RP11-885B4.1	MAPK13	NR4A2	FAM102A	SNHG22	MRPL23	AF064858.8	TWISTNB	CRISPLD2	BIVM	CALB1	TRIAP1	CHPF2	TOPAZ1	CLK1	ARID1A	NIPBL	C17ORF62	FAM20A	AP3S1	ZHX3	FAM184B	IFITM10	RP11-665G4.1	TMEM107	KIF17	RP11-775D22.3	AC019330.1	HAUS1	NRBF2	MAGI2	RP11-346D14.1	TRIL	MTMR3	GIGYF1	MTIF3	WDR36	ZKSCAN8	ITGA10	LRRFIP1	PARD3B	CTB-113D17.1	BAZ1A	AGMAT	AC079779.6	AMOTL1	PDIK1L	IZUMO4	CCNF	PGD	HUWE1	TLN1	MTMR4	ZNF99	BEST3	MAP7D3	MRPL32	ZNF665	BOD1L1	ATXN2	MCUR1	CDC26	NUDT7	ADAM29	ACSM3	AGK	ADGRG6	TPH2	AIDA	C10ORF12	RAB5A	SMIM12	FAM189A2	ZSWIM4	RP11-72L22.1	DNTTIP2	CD59	AMER2	RP11-434D11.4	SENP8	TMEM97	ALK	RP11-140I16.3	CBWD2	FAM198B	RP11-4K16.2	ATG10	FAM58A	MEX3C	ZMAT5	CASK	TTLL5	GRIN2D	VHL	TCFL5	ANGEL1	MOB1A	LYG1	CTD-2540M10.1	RP11-770J1.3	RARS	SLC38A11	TXN	PCSK4	NAF1	CCDC28B	DRG2	IGF2R	TMEM52B	SNHG9	NDUFAF5	CD70	SIRT4	RALGAPA1	CTD-2517M22.17	SMU1	SHISA9	RASSF1	KCNQ1OT1	KIN	RP11-281O15.4	HBP1	COX5A	WHSC1	BORCS7-ASMT	RP11-352M15.2	IQCD	URI1	CSNK1A1	CC2D1A	RP11-712L6.5	IMPA1	TXNDC8	CLNS1A	PLEKHA6	TSPAN4	ASXL3	PNPLA6	EPHX1	EMX2	ZBED3-AS1	IGFBP7-AS1	RP4-555D20.2	LSM5	LINS1	FAH	RABGAP1	RP11-565A3.2	ACOT13	GTF2H5	STX18-AS1	SMC5-AS1	ABCA13	GNPNAT1	RP11-72M17.1	TIGIT	HEPH	PKD2	RPS7	CLASP1	GYG2	RP11-548K23.11	GRM7	ZNF41	CLEC16A	PLA2G6	CCDC69	SLC22A5	PIK3C3	ZNHIT2	ADGRA2	ADPGK	LINC00461	MZT2A	ARFGAP3	RP11-644F5.16	PXDNL	SUV39H2	HNRNPC	RP11-403B2.7	MRPS18A	MEGF6	PPA1	FAM214B	RAPH1	WDR37	ILF3-AS1	RP11-638I2.4	FBXL5	RP11-571L19.7	NIPAL1	INHBA-AS1	LMLN	KCNAB3	MMADHC	LSM3	TMEM196	TMEM19	RPL38	CTH	THUMPD1	FBLN1	ERCC8	ZNF524	AC012322.1	CECR6	BRD3	CTD-2060L22.1	MFSD8	BAALC-AS2	SMPD2	HIPK4	PABPC1	SENP1	AVEN	BHLHB9	KRI1	EVA1C	DGCR14	RP1-179P9.3	NUP35	RXRA	CNKSR1	RHBDF2	RP11-353M9.1	TTC9	SNRPD2	RP11-256I9.3	U2SURP	GULP1	SRSF11	RPL23	HIST1H2BE	SPTBN5	RP11-567M16.3	RASGRP2	ZSWIM7	MACF1	NMNAT2	REEP5	FGF12-AS1	ZNF521	TRDN	TRAFD1	BET1L	C14ORF119	AC096649.3	FAIM	RP11-182L21.6	PRUNE2	DCK	AKNAD1	CUL9	C4ORF22	KCP	AVL9	CRTC3	ZMYND11	ZFHX4-AS1	EIF4E2	RAB38	FAM157C	ZNF26	RP11-665C16.5	ELAVL1	ETAA1	RP11-16B13.1	ESYT1	VSTM5	RP11-420N3.2	NNAT	GABRR1	NUMB	BRWD3	UPF2	USP21	C16ORF74	CDKL3	GZF1	PBLD	POFUT2	IRAK1	RAB11A	CD8A	FAM134B	NFATC2	JAM2	RP11-295P9.13	CLDN16	TBC1D12	RHOBTB3	RNF4	MT-ATP6	RP11-1191J2.2	PFKFB4	DAG1	ZFP82	ARHGEF28	SEPW1	MYCBP2-AS1	ZNF610	ZNF623	HLA-E	LRAT	STYXL1	CAB39	DUT	DUS2	MDH1	POLE	FLNB	P2RX7	RP11-59N23.3	GRM4	TMEM44	TGFA	TCF20	DUSP28	SFRP4	IL17RD	GRK7	EP400NL	SLC44A2	KLK7	COMMD8	AC079807.4	RP11-173P15.7	RP13-941N14.1	COA5	RP11-1348G14.4	ATP5S	LINC00908	WNT9B	SPSB1	RRP8	ZNF146	THG1L	RP11-666A20.4	ODF2L	ANXA4	RAB22A	COQ3	IRAK3	ZNRD1	RERGL	VPRBP	ING5	RNF141	RNF150	DLEC1	SURF6	TNIP1	RP11-132E11.2	INTS5	RP11-501O2.5	OBSCN	ZFPL1	MARCH1	ARF5	SP4	SCD	RP11-570L15.2	ANXA5	FBXW4	CHSY1	ADAMTS20	CINP	NOP10	RBM8A	FMN2	SPG20	MAP4K2	RP11-44N21.1	RAB3D	TLDC1	ZNF573	PUDP	LINC01389	SLC39A1	BRIP1	RFC3	INTS6	TIMM17B	GMPPA	KIAA0226L	SWT1	PRKCI	SPESP1	EPHB2	PCIF1	RP5-1042K10.10	RP5-1091N2.9	JAKMIP1	LINC00970	NETO2	RP11-304L19.13	C19ORF53	BACH2	EME2	RP4-630C24.3	CTD-2562J17.4	SCN3A	CENPV	RP11-231C14.4	MT-CO3	TIMELESS	SPATA5L1	TFIP11	TRAPPC12	SPATA7	HEG1	SARM1	AP3D1	NOSIP	RP11-1026M7.2	MDM4	NDUFAF3	CDC14A	OSCP1	CCDC88C	VIPAS39	LINC01085	TUBG2	E2F5	GLRX5	RP11-355F16.1	SAMM50	WBP4	ARHGAP15	MARK4	ZNF609	RP11-38J22.3	BCL10	HPSE2	SULT1A3	TAF5L	DPH2	MED24	C17ORF51	NCOA6	KCNMB4	CDHR3	ZNF335	HNRNPH1	TPRKB	RP11-147L13.15	ARHGEF3	HNRNPD	CFL2	STX3	AKIRIN1	MIF4GD	SLC39A6	RP5-963E22.4	MYO9A	RP11-282I1.1	FAM95B1	KIF4A	TSPAN15	PTPN13	RRAS2	ASIC3	ISCA2	RNF138	MPC1	RPS15A	BRMS1L	BLACE	PRDM2	ZWILCH	LRRC40	SSH2	AB015752.3	KDM3A	FAM171B	TNNT1	EIF1AY	NDE1	ST3GAL5	NACC2	NMD3	SPOPL	CORO1B	RDH13	PTCHD1-AS	ICT1	TPD52	RADIL	ADAMTS17	GPRIN3	RP5-858L17.1	DECR1	TMEM256-PLSCR3.1	AC025335.1	GOSR1	MAPK8	DCHS1	TMEM120A	PPP2R2C	RFX3-AS1	RP11-298J23.8	DHX38	CTB-66B24.1	RP1-269M15.3	ARL13B	VKORC1L1	TMEM170B	PPP2R2D	RAB33A	ACP6	SPSB2	SIAE	RPL37	PARP1	NXPH2	CEP97	DHFRL1	MORN2	RP5-1085F17.3	RANBP2	IMPG1	RP11-521O16.2	PSD4	KANTR	CENPO	ZNF644	BANP	PRR16	TRIP11	ZNF774	CTD-2281M20.1	BLVRB	VDAC3	CRAT	RP11-385F5.4	ZSCAN30	ZNF630	MAMDC2	STRADB	LRRC45	KCNJ1	AC240274.1	PPP3CC	RB1	RP11-384J4.2	RNF2	LINC01301	RP11-525K10.3	MOXD1	ACOT8	LINC01362	ARHGAP6	HSD17B11	RP4-553F17.1	AC046143.3	ARPC3	ZBTB10	RP1-221C16.8	LINC00616	SPAG9	LINC00927	RP11-629N8.3	MYO18A	MT1A	CARKD	REXO4	KLHL35	NEU3	CCS	EDEM1	MRPS35	ST6GAL2	NUDT5	SULT2A1	ZNF541	SERPINF2	ENAH	ACO1	SAXO1	RPL39	PLXDC1	DAW1	TICAM1	CHCHD4	RP3-461F17.3	KLHDC9	SLIRP	ADGRA3	PGAP2	NFASC	THSD7A	RNF14	FAM105A	RP11-196G18.23	TBP	TMEM199	RIPK1	RP4-769N13.7	MTG2	BTBD3	MGA	DDX11	ZNF510	UPF3A	MPDZ	THAP4	GSTM4	SPATA6	RP11-314P15.2	PLXNA3	SLC41A1	C3ORF17	SSC4D	ACAD9	LYAR	SH3KBP1	RPH3AL	GMFG	ELF2	COQ7	RDX	CEBPZOS	PRC1-AS1	SEC24D	WDR88	KCNMB2	PTAR1	ELK3	ABCG1	RIOK1	IL20RB	FBLN5	RSBN1	HACD3	ZNF823	RP11-296A16.1	MYPN	RABL2B	RP11-945C19.4	POLB	VTI1B	DDX52	AC129778.2	CFAP65	SLIT3	RP11-121C2.2	C2ORF81	HHLA2	RP11-346D19.1	ANKRD26	MICU2	C1QTNF9B	MAN1A2	LRRC61	ANKRD12	PLXNB1	GALE	PSMA5	FAM129B	TUBA1A	TRIM41	RP11-792A8.4	PRAP1	MRPL40	PLEKHA7	VAMP7	ZNF135	NOX5	GOLT1B	CNOT4	FAM73A	RP11-448A19.1	HMGN2	RP11-234K24.3	ETNPPL	LINC01004	RBPJ	CCDC13	HCK	ASTE1	EBF4	MINA	PDPN	TMEM263	AC012074.2	TSPAN3	CPNE1	CTC-529P8.1	AGO3	CTD-2134A5.4	GAB1	DHRS12	AKNA	C10ORF10	CTC-254B4.1	FAP	RPS2	TTC6	SEPT6	INTU	SLC35F4	XPA	LIG3	QPCTL	SLIT1	CA5A	RPS6KB2	PRSS23	ASAH1	BFAR	NRK	ATP10B	ZNF667	NPY	AGRN	COQ10B	GPR35	MYNN	CTDSP1	TXNDC12	RP11-178C3.2	MXD4	GNB3	USP27X	MT-ND4	RQCD1	TRMT2B	HAUS8	AATF	TMEM38B	RP11-511P7.5	SNX5	MOAP1	CCDC113	CNOT10	WTIP	PPP1R1A	ZNF784	LANCL2	TAC4	SCN8A	ZNF814	AC010504.2	ERICH6-AS1	PDIA5	PLBD2	BCCIP	FECH	LINC01499	FEZ2	SIRT2	MDS2	KLKB1	TRIM52	CATSPERG	IDI1	CCDC137	SNW1	RAB4B-EGLN2	ZNF341	COQ9	CHID1	ALPK2	RFXANK	IL1RAP	SMYD2	AC093802.1	PCF11-AS1	IDH2	AFF1	RFX1	LRRTM3	FAM234A	RP11-148I19.1	SLC43A2	STX16-NPEPL1	TFCP2	VPS4B	LRRC27	AC005358.3	ZNF587	SMN2	SMNDC1	TMSB15B	CREBBP	MED12	CCZ1	RABGEF1	CNGB3	BUD13	RP4-735C1.6	S100A10	STX18	COASY	AP1AR	RP11-360K13.1	UBTD2	SEC23B	CTB-133G6.1	RANBP3	NSMCE1	MX2	ASPHD2	LINC00276	NDUFA12	ZSCAN31	MYO7A	PCSK2	EIF3J-AS1	NSD1	TULP2	ARMC8	GSE1	ABCB8	EPS15L1	DXO	GPR180	BZRAP1-AS1	SLC43A1	MMP24-AS1	CDKN1C	ETF1	CPED1	UBE2F-SCLY	AP000487.5	PALD1	PPP1R7	TDRD7	CDH4	RP11-399E6.1	PRR11	ZC2HC1C	SLC35B4	PHB	MTSS1	NOXRED1	KLHL8	CAMK2G	GOLGA8B	DFFA	MIEF2	MAPKAP1	GNB5	CMB9-22P13.1	RP11-802D6.1	CPSF4	RP11-202G18.1	NIPSNAP3B	DYRK1B	RP11-323J4.1	RRBP1	GLDN	ZRANB1	ZBTB8A	FAM160B1	SEMA3F	CYS1	RP11-212P7.2	CLHC1	C5ORF66	NDUFB5	CTD-2659N19.10	ZNF205	GS1-256O22.5	APEX2	ZNF385A	EXOC3-AS1	ADIRF	NOL4L	MLLT4	RP11-1017G21.4	DLST	MAST2	ARSK	SERPINF1	ZFYVE19	KRT8	ZNF785	SLC25A18	BLMH	SRSF12	SLC16A3	DENND2C	RP11-332J15.1	APBA3	DEPDC5	FAM129C	GOLGA4	RP11-436D23.1	BCAS3	PYHIN1	ANO3	RP11-392O1.4	RP11-1085N6.3	CTB-31O20.3	FAT2	AC009784.3	CECR5	RP11-13K12.1	CTB-180A7.3	SRRM2	ARID4B	CCNO	SIL1	RP11-328K4.1	ANAPC2	SEPT14	LSM10	ALG5	NCAM1	GPC3	PLIN5	AKR1E2	NLGN4X	PARP16	ANKRD37	RP11-295D22.1	EPN2	MTR	CCDC144NL-AS1	C3ORF67	C1ORF159	RNF219	NFU1	RHBDD3	EEF1D	EBPL	EPHX4	ABCC4	RP1-209A6.1	EOGT	CTGF	RNF220	SMAP1	SLC30A7	MFSD7	PPTC7	DDX55	ITGAE	RP11-655H13.2	ABCC8	TAOK1	MAP7	PAPD5	GTF3C5	BUB3	TTC34	ARPC2	METTL22	MAOB	NUP54	DCX	TMEM121	NET1	SCML1	FOXJ3	NDUFB10	B4GALNT2	SLC52A1	RC3H2	ATP2B1	POU3F1	SPR	PPL	MAML1	SH2D3C	PGM3	ELMO2	COA7	IPO9	UFM1	RSRP1	KLHDC2	PRPF40A	PLCG1	LRRN1	QSOX1	AC002310.13	HSPB8	MRPS18C	ENKD1	CYP20A1	C6ORF226	LINC01411	SLC29A3	ACTR3	RP11-526P5.2	ZNF670-ZNF695	UQCRB	OCIAD1	RBMS2	RP11-124N3.3	RBM4	PLCB2	RP11-98I9.4	KANSL1	RP11-677M14.7	C3	LINC01429	AMPH	FOXRED1	RP11-482M8.3	ABCB10	RP11-167H9.4	FAM104B	ERCC2	ADORA2A-AS1	POLA2	CTD-2277K2.1	GPR161	ZNF780A	CUL4A	FTSJ2	RP11-55K13.1	CREM	PYY	AC012363.4	FLOT1	RP11-53O19.3	RHD	CFAP53	C8ORF86	WBP1L	RAD54L2	HHLA3	CCDC25	RP11-374M1.4	NDUFAF4	GCK	ATP8B2	SACS	ZFP36L2	HMGXB4	TPRN	GPR158	ATG12	CYP51A1	IBA57	TEX41	ABCC11	EDA	CACNA1E	PCDHB10	LIX1L	GPR22	LRRC75A	ADAMTS13	RP11-101E13.5	EEF2K	NOL3	NEK8	ZNF208	CCDC151	CDCA5	TMCO4	PLD6	HYAL1	ASIC1	SAMD12-AS1	DAPL1	RP11-523L20.2	KDELC1	RP11-543F8.2	C2	KCNIP1	MRC2	ZFYVE26	EXOG	SUMF2	RP11-98D18.15	HDGF	CFAP36	CACHD1	THSD7B	B3GALNT2	FAM65C	SLC2A5	PDCD10	ZNF79	SEPSECS	LINC00271	SYNCRIP	MRPS36	CCP110	PABPC1L2B	CLK4	AC068282.3	PRPF40B	C11ORF1	RNF121	MMS22L	COL21A1	GRHL2	MAP3K7	POF1B	MYO5C	EZR	RYR2	RRN3	GOLPH3	MTHFD2L	GLCE	POMGNT2	TMED5	HERC6	FLOT2	RGP1	MAPKAPK5	ZBTB47	FAT3	GALNT15	FAM129A	NUP43	AKAP8L	C19ORF81	SLC12A8	CPEB2	KMT5B	ACER2	DNASE1L2	ZNF394	CYBA	RP11-189B4.7	PDCD11	RPS28	LINC00581	AP001092.4	TBC1D5	CWC25	FLVCR1	JAK3	WBSCR16	RGS7	MTMR1	AC093901.1	RPS8	SUPT4H1	SEMA6A	ABAT	SNF8	NEDD9	MAN2B2	RUNX1	BDP1	CROCC	JAGN1	RP11-156K13.1	RGS3	STAT3	ASAP1	GPR146	MYL6	USP38	CFI	BRAT1	RP11-356J5.12	LINC00886	AC005775.2	CMPK2	PDRG1	TXN2	SLITRK2	LTN1	LIMA1	TUBD1	TRIM17	LAMB4	NOP14	C17ORF80	HSD17B7	NHP2	AP1S3	CYTH1	RNF7	CYP4F22	CTD-2034I4.1	ZBTB45	ITIH2	RP11-338K17.8	TMEM68	CDC25B	CPS1	EPHA6	CLIP1	SERP1	VWA9	ARHGAP5	RP11-239H6.2	ATP5A1	TRIM8	PIGN	SLC23A2	FAM117B	VARS	IGSF22	AMT	KIF5C	ITSN2	CTD-2228A4.1	RBM24	DHCR7	ZBTB6	GRK4	RP11-142A5.1	METTL6	RNF17	INTS3	AC008269.2	MST1R	OSBPL5	RP11-973N13.3	DEGS1	LINC01505	POLR3C	AF067845.2	RP4-564F22.6	RP11-258C19.7	PDE4D	ANKRD55	CTD-3222D19.2	PTPN23	ELK4	ZNF320	MGAT4C	ERLIN2	SPIRE1	GPR39	ZNF331	ENTPD3	CCDC94	DHTKD1	NDUFA4L2	ZNF788	ERICH6	ELSPBP1	RAB8A	SNHG8	PIN1	PLPP5	PEX11B	XPO7	RP1-156L9.1	LINC01392	TRPM4	RP11-505K9.4	AC093323.3	LOXHD1	RP11-160H22.5	DSEL	CHD1	CIAO1	OFD1	SFTPC	AMMECR1L	USP14	TAF9B	CSGALNACT2	PPRC1	AP3M1	BAAT	XPO4	AC007192.6	CKAP4	RNF113A	NEDD4	EFCAB13	LMF1	TET2	CDC27	SMARCA5	CCDC126	PDPR	PEX5L	OPN3	EBF1	LPGAT1	LZTFL1	CGGBP1	SGMS2	EIF3J	FAM204A	HSDL1	ILF2	TM7SF2	RBBP9	MRPL27	APPL1	C15ORF57	HDAC11	HGSNAT	C12ORF45	C15ORF59	P4HB	GS1-114I9.3	LYRM2	ZCCHC8	AGGF1	RAB11FIP2	RAB31	SPTLC1	AC004893.11	VPS26B	BACH1	GFRAL	USP44	L2HGDH	STX8	SFRP1	AP000350.10	SUSD1	RBM41	LYPD5	PDK1	POP5	DPH6	SORBS2	RELA	ART3	ANAPC5	TMED2	RP11-384F7.1	YIPF5	SMKR1	RCC1	RP11-731N10.1	RP11-815J21.4	C8ORF33	TPCN1	RP3-406A7.7	RAPGEF1	RP11-92G12.3	GPR19	C9ORF24	LAGE3	LYPLAL1-AS1	SCG3	NEURL1-AS1	RP11-196G11.1	ZNF584	BRINP2	KIAA0930	SPTLC2	NR3C2	MFSD3	ZNF85	KCNQ4	WISP1	ITGB1BP1	KIF1BP	STKLD1	OIP5	FBXL20	THSD4	SMG5	COMTD1	B3GALT5	KIAA0907	CDH12	ELOVL5	DVL2	LRP3	SKA2	MYRFL	KCNK9	GABPB1	MEG9	VAMP8	RP11-2B6.3	GFI1B	RP11-798L4.1	SURF1	PLK5	RP11-230G5.2	LCORL	SPIN2B	AC067956.1	NSMCE4A	STAG3	UBE2H	RP11-756G20.1	AC005355.1	DCP1B	GCDH	RIIAD1	CDAN1	PLA2G12A	RP11-196G11.2	TNXB	CWF19L1	C9ORF91	IKBKG	ALKBH7	MARC2	RP11-324O2.3	PQLC2	CTDSPL2	AK1	ATXN3	PIN4	COMMD1	ELOVL2-AS1	ZNF428	PTK7	TCF24	RHEBL1	LINC01256	MIER3	SPI1	DYTN	NCAPH2	CD4	UBAP2	ASB7	FAM169B	CHRNB3	HOMER2	PSME1	GPAM	C3ORF70	ARPC1B	CCNL2	RP11-97C16.1	ZDHHC12	FAXC	NUCB2	PCBD1	BRWD1	RP11-384O8.1	AC004951.6	TEX264	PLEKHA3	RP11-370I10.6	GRB10	AC019118.3	DIO2	BCAR3	VWA3B	AC073342.12	SHBG	DHRS4-AS1	HLA-F	COBL	SUGCT	PAPOLG	RNF181	APEH	KDM5B	AC003090.1	MROH7-TTC4	DNAJC4	TFR2	C1GALT1	SRSF9	TRIOBP	TSNARE1	TTTY14	AC079630.4	ULK3	IQCK	VRTN	PPP4R4	PIDD1	PDHB	SRRM1	RAB40AL	QDPR	KIAA0825	BTRC	DAP	SAMD15	TULP4	TRABD	LINC01266	PEAK1	SLC9A2	TMIGD3	DNM1L	TIAM2	MYLPF	NXPH3	RP11-506H20.1	DHX36	RP11-890B15.3	SESN3	RP11-35J10.5	PFAS	TBC1D16	ARIH2	DUSP10	DNMT1	RP11-507M3.1	RP11-437B10.1	FCHSD1	GAD1	TRPM6	RP11-542G1.1	MTPAP	INPP5F	AC005740.5	R3HDM1	MAP4K5	ACAP2	SLC35A4	LIG4	RP11-228B15.4	RBP4	CTC-347C20.1	CASC21	FBXO18	KPNA2	CTD-2143L24.1	TPGS2	HERC2	UBA2	STXBP2	SMN1	CTD-3138B18.5	RP3-428L16.2	ADAM22	RIF1	TTBK2	TOP3A	WDR33	ZFP64	MTX1	B9D1	ZBED4	ZNF706	MMGT1	RP1-167G20.1	CCDC157	GPATCH2	PGAP1	PXT1	ARMCX4	NADK2	FAM46A	SLC5A10	STAU2	RP3-473L9.4	MSANTD2	EPHB1	MMACHC	ZDHHC13	PPP1R2	SKAP2	CCDC77	PCSK6	ARHGAP24	MCF2L	ZNF594	RP11-617I14.1	TTLL12	EVI5L	CGN	CTD-2175A23.1	B3GAT3	TRO	EEA1	SUGT1	RRNAD1	KBTBD4	SMARCD2	TXNL4A	LLNLR-245B6.1	CBFA2T2	MGAT4A	TMEM14C	DYRK1A	CCNL1	CTD-2555O16.2	TJAP1	CNNM1	ZCCHC6	LRRN3	CDC40	ARNTL2	RP11-33A14.1	LRIG2	SLC7A9	UBR4	TRPC4AP	EML6	HLA-B	ASB15	FAM177A1	PRKCQ	BOK	LIPE-AS1	MED30	MUC16	ZKSCAN2	SLC35F2	OFCC1	DLAT	BBOX1-AS1	KLHL12	XXbac-BPG308J9.3	GTF2F2	NAA11	AC079354.3	BRCA1	MIR124-2HG	PLPPR5	ZNF701	RP3-323A16.1	RP11-38H17.1	CDK2AP2	KRBA1	MALT1	ZNF780B	ZNF446	SCAI	SYNPR	APAF1	LINC00672	EED	ARL6IP5	CH17-340M24.3	SLC14A2	AC006946.15	KPNA1	KCNS3	MSR1	MORC3	DLX1	ALG1	URB1	RP11-745C15.2	ANO5	GK5	ADGRL2	DCC	CASP2	CXCL14	RP11-317N12.1	NAA50	VIL1	RPL24	ITPR3	ETFA	ZDHHC11B	MACROD1	VMP1	SMC5	GABRG3	RFPL2	MRPL47	KIAA2026	MINOS1-NBL1	LINC00951	FNBP4	SMPD1	LAT2	RDH10-AS1	NFATC3	NARF	TNC	RIOK3	ATP5G1	ZNF557	DDX3Y	DOCK2	FER1L6-AS1	BEAN1	ZNF175	GPR158-AS1	RPS6KL1	ZNF286B	AC073957.15	ALG12	SLC2A12	EVA1A	ARV1	SCRN1	PARP3	TVP23B	CS	RP11-863P13.5	ZNF71	E2F6	MSH3	DLL3	SSTR1	REEP6	C14ORF79	FAM120C	PRPF18	TEX29	CHCHD10	CRYBB2	IDO2	ZDHHC7	RP11-65J21.4	CYB5D2	TBRG1	NLK	RP11-175O19.4	GRSF1	CD96	TBCD	AIP	CTNNAL1	MAD1L1	PKIB	YTHDC1	MT-CO2	TMTC4	ZNF418	HCFC1R1	ADAMTSL2	CRLS1	LINC00665	NOL9	RP1-256G22.2	CTD-2315E11.1	MRPL57	SOCS6	LEKR1	SETMAR	DNTTIP1	RP11-2H3.7	CDC7	ZSCAN9	CPA6	MRPS28	PDIA3	FAM220A	LINC01552	FKBP3	ALS2CR12	SPRYD4	RCCD1	ETV6	ARID4A	RNF103-CHMP3	HMGA2	NXF1	NDUFA2	KCTD18	RCSD1	ZNF236	MAS1	EPC2	RP11-981G7.6	TSKS	RP11-687F6.5	RP11-505E24.2	LACTB2	THEMIS2	EGLN3	TCTN1	IFT46	SUZ12	RP11-364C11.2	RPAIN	PTPRE	COLEC12	UBE4A	PDE9A	SEH1L	PRKAB1	LRRC39	NAP1L4	KCNH6	ZDHHC4	YEATS4	ZNF225	LRRC57	RP11-195C7.1	GAA	IDH1	MDM2	ADGRD1	ERVMER34-1	PLD5	FAM20C	SFXN4	DRAM1	DNAH8	ATP8A1	FAM120B	RP11-328P23.4	MED8	GFM2	TMPO	TMEM132B	PDLIM3	ZNF526	CTC-559E9.4	USP13	SBDS	ABLIM2	AC008746.12	INF2	TP53TG1	PHACTR4	RALA	RP11-124G5.3	RP1-148H17.1	FBXO28	INADL	TMEM254-AS1	PITPNM3	HIRIP3	RP11-444A22.1	AC004448.5	PKI55	AC068533.7	RP4-660H19.1	AREL1	RP11-411H5.1	C14ORF28	HSCB	HRASLS	SSB	RFX7	FAM21A	NSG1	MAP1LC3B2	CARD8	ZNF326	CACNA2D2	ACYP2	NLRC3	TCAF1	PROSER1	GAD2	PDE6B	PLRG1	CDC42EP4	EFCAB11	RP11-615I2.6	ACADS	IREB2	SLC36A4	FBLIM1	DFNA5	TOX	MYO1D	DET1	STX6	MROH8	SHROOM3	AC007228.11	HEXIM2	RP13-516M14.1	HSD17B13	RP11-167J8.3	LINC00534	CFAP97	PIGM	FAM20B	PPFIA1	WLS	RAB11FIP5	ING3	GLT1D1	CREBL2	MAGI3	SECISBP2L	DIS3	MANF	SRRM3	ANKRD16	RP11-325K19.1	BTNL9	RTN2	ERLIN1	WAC	RAD54L	PXDN	RFTN2	BBC3	RP11-321A17.6	BRIX1	SOAT1	SPAG6	RALGPS1	RP11-538I12.2	RP11-474G23.3	RAP1GAP2	ANKDD1A	TTC31	SMAGP	C18ORF32	CLK2	FSIP1	RPL12	AC104088.1	TAB1	AFG3L2	RP11-579E24.2	PYCRL	UBL7	LYPD8	MDH1B	LYSMD3	CPNE3	ZNF16	C6ORF99	RP11-270M14.4	USP53	CTC-329D1.2	IARS	DENND5A	RP11-593F23.1	ZGLP1	TMEM161B	RP11-215A19.2	NEK10	CTBS	CRCP	RPL36	INSR	RP11-104N10.1	GPR160	P2RY8	CCR10	CYP4Z1	CTPS1	APEX1	CPEB1	ARHGAP9	GMCL1	LIG1	ADCY5	TUBG1	ABHD5	ASB3	GSTT2B	CCDC85C	SYNE2	MAP3K4	RP11-83M16.6	FIS1	DIAPH3	ZNF382	WRAP53	GINM1	AC016907.3	CARHSP1	LMO1	ALAD	TMEM223	BTBD1	LINC01500	CDO1	EML3	RP11-795F19.5	ELOVL6	CRB2	MED21	SPPL2B	SNHG7	RHPN2	TTC3	AC087294.2	COPA	MFAP1	GTPBP6	ACTN2	RP11-202K23.1	PTPRT	AASDH	RP11-499F3.2	MYO19	OVOL2	PTAFR	ANKRD35	TRAF6	AHCTF1	GTF3A	PNPLA4	TRAPPC4	C11ORF58	ARL2-SNX15	IL17D	SRP9	AC002117.1	FUT2	NCKAP1	ZNF517	RP11-66A2.2	PAX7	CYP2U1	PAIP1	GORASP2	CTC-454I21.3	TMEM178A	ZNF776	TRMO	RDH14	NELFA	TBCEL	KIF5B	PARP10	ATP1B3	PALM3	GALNTL5	CTD-2192J16.26	MS4A13	STOM	MGST2	LNX1	CYP2C8	CHRNA5	SSR2	INHA	HSFY2	NKAPL	SLC1A1	HIRA	CHKB	PIGH	RAD51	LRRTM1	RP11-64P14.7	HTR1E	NVL	H2AFZ	EID2	UBL3	LGR6	SEC63	TOPORS-AS1	HELZ	RP11-342D14.1	DNAJC24	RPS9	CMTM8	SEMA4G	RP11-446E24.4	LRP12	C2ORF50	AFAP1L2	RP11-274B21.9	GMPPB	DCTN3	NDUFAF1	GALNT6	FAM159A	PAK1IP1	CTSF	KDM4D	MSRA	RNF115	RBCK1	RP1L1	C7ORF73	MKLN1	ZNF444	ZNF688	COL4A6	RNF5	GPR173	ZNF131	JOSD2	TMEM147	RP11-554D15.3	OTOA	MICALCL	SMG9	MAP9	CENPJ	NR1H3	BTN2A1	DNAJB13	RP11-556E13.1	ERI3	VWC2	LDHA	CCDC186	TCTEX1D1	TMA16	TBC1D9B	AC007364.1	RSPH1	NUDT13	TRMT61B	ZNF783	ABCA3	FAM210B	OXCT1	TMCO1	RP11-1055B8.4	ANXA7	MED14	SLC17A5	ZNF615	C5	PPOX	KPTN	UBE2A	UBE2D3	KCNJ2	RPF2	RP11-545J16.1	HNRNPDL	TMC4	N4BP2L1	ERCC5	C19ORF18	CPNE4	NOL10	DNAH6	IMPACT	LPA	CDC23	RP11-15K3.1	THCAT158	HS1BP3	PGK1	SNX21	NRSN2-AS1	ZFAND2A	SUSD4	DDX20	SPATA21	CTTNBP2NL	THEGL	CTC-425F1.4	SIK2	C1ORF50	AAAS	GPR1	DCT	PRKAA2	SPATA16	EXOC7	FAM234B	VARS2	NTM	ZDHHC16	ANKLE2	GPATCH8	TMEM245	CDH5	ADAMTS10	PSMF1	EBNA1BP2	DBF4B	RP4-714D9.2	ZNFX1	CLDN6	SNX22	RP11-16C1.3	MRPS14	RP11-77P16.4	CFAP73	SMC3	USP48	VASH2	ABHD2	GOLGA6L4	EVC2	RP11-324C10.1	SLC33A1	SLC11A1	HARS	C7ORF77	FBXO40	RP11-367N14.2	NPEPPS	LRRC37A2	CDK8	TULP3	TRAPPC6A	ABTB1	AC090498.1	UBAP1	PANK4	NTPCR	MAP3K11	RP5-908M14.9	CDKL4	TBK1	RP11-689C9.1	ACTR3B	ARHGEF38	MRPL50	FAM107A	ULBP2	SHD	ECT2L	DAAM1	RCBTB1	EAPP	MIEN1	PGS1	MKL2	SAFB2	TMEM266	GLO1	DGKD	STON2	VLDLR	RP13-1032I1.7	GLRA1	SLC38A1	LINC00643	FAM227A	GSS	ABI2	TSR1	PIGV	LINC00578	RP11-260M2.1	DNAAF2	GABRA4	RBM20	MYOCD	CROT	MON1A	CCBL1	RP11-152K4.2	NDUFA6	TCEAL7	PDCL3	ATP6V0E2-AS1	GALM	ZNF7	AC009014.3	BNIP1	CCDC34	ZNF710	C16ORF59	AC004076.9	C19ORF70	KREMEN1	ACAP1	ATP10D	WT1-AS	FMN1	PIK3R6	PM20D2	C1ORF61	FUBP1	THAP7-AS1	CTNND1	FSD1	ASAH2B	IRS1	DGKE	CHRNB4	MPP1	KIAA2022	RP11-262H14.3	RP11-115J16.2	HYAL2	ADGRA1-AS1	ME2	MUT	TP53BP2	GCSH	FAHD2B	RP11-248J23.7	JTB	AKR1A1	FBXO8	LPIN2	DPCD	AC002064.5	PPP1R42	TSTD3	DIAPH1	CYP2E1	PSMD5	C14ORF93	HCFC2	RP11-390E23.3	USP46	FAM133A	CECR1	RAP1B	SEL1L2	DLX6-AS1	MZF1	KIF21A	CDK13	TSFM	RP11-313F23.4	ENDOV	RTFDC1	AC159540.1	ATXN10	TFEC	SNX6	MRPL15	RP11-483P21.2	RP11-624M8.1	SLC22A23	MFSD14B	PKIG	SPAG8	GAPVD1	RP11-267C16.1	NLRP12	ATP2C1	TMPRSS15	PHF2	RPL35	ZNF575	DERA	RP11-649A16.1	GPKOW	NFKBIZ	COL16A1	ZNF846	CPSF1	TGDS	PREP	GLRX2	TRHDE	IQGAP3	PLAUR	SKA3	ST8SIA6	ZNF350	CDH2	DDT	AC008753.6	LBR	CYB561D1	RFX8	RP11-305B6.3	ZNF430	TTLL1	EYS	POLR2F	INCENP	AZIN2	EHD1	TXNL4B	PVRL3	PCED1B	RP11-298I3.1	NNT-AS1	SH3BGRL2	DYNLRB2	ANKS3	MRPL41	B4GALT6	MBLAC2	DGAT2	IFI35	NUP155	MSH6	MSX1	NPM3	IPO5	DCP2	MXD3	RP11-23E10.3	RP11-223P11.3	PIK3C2G	TPP1	SMARCC1	TRIB3	JMJD1C	GNS	ZFR	YBEY	CRELD2	STARD10	WWP2	OSBPL6	ZNF250	STRN3	ZIM2	HIVEP3	COL28A1	CEP57L1	CTD-2020K17.1	CTA-268H5.14	MRPL49	PRKAG1	WIPI1	CEP89	FAM136A	RGL3	MSH2	EPHA3	GOLT1A	ZFPM1	SRRD	STARD4	XIRP2	PAPOLA	NFKB1	STK35	OPTN	AC009948.5	C20ORF24	NR1D2	FKBP15	GPHN	TP73-AS1	TPK1	PPCDC	PGRMC2	CDC42EP2	CASC4	ZPLD1	SUGP1	PHF6	ERBB2	KIAA1211L	RP11-172H24.4	USE1	CEP95	C12ORF76	POLR3H	NOS1	HERPUD1	PACS1	DUSP15	MRPL48	LSM11	GFM1	RP11-798K3.2	PAN3	PLET1	ABCA7	CAND2	SDR16C5	HINT3	SUDS3	UNC13B	RP11-863P13.4	SNTG1	KCNN3	STPG2	SIMC1	TMEM87A	TTF2	RP11-563P16.1	DHX9	C1ORF226	DIP2B	KDM1A	BEND4	FIBCD1	TRIM25	NPM1	PLS3	RP11-378I6.1	TMEM106C	RP11-10O17.3	CTD-2525I3.5	ZRSR2	RP5-1061H20.4	GPN3	PAQR8	C11ORF54	ZNF18	CUX1	NTN1	S100A1	FCHO1	Z83844.1	SEC22A	FER1L6-AS2	PABPC1L	STK31	MYPOP	MED11	MCCC1	C2ORF82	NDUFV1	ZNF106	AC097467.2	SELM	SARS2	ACAT2	MEX3B	DNPH1	PSPC1	OLFML2B	PFDN4	AC004381.6	APBA1	ATG2A	DNAJC17	AKAP9	ESRP1	RALB	MED27	SORBS3	NCAM2	SPNS3	TFAP2E	RP11-690J15.1	PPEF2	ANKH	ATP6V1C2	ZBTB43	CCDC68	BCAS2	LMX1B	MEN1	TMEM181	LA16c-444G7.1	RP11-1275H24.2	LIMD2	CSDE1	SPOP	ARNT	C16ORF62	RNPEP	HMOX2	USP47	RP11-654A16.3	ZNF614	RP11-169E6.1	AC107081.5	UQCRHL	ENOPH1	RPL7A	COX20	ZNF652	LUC7L	KBTBD3	GNPDA2	TTC25	NUDT18	CCDC28A	SNX4	FAM76A	USP2-AS1	LINC01340	TMEM220	MARCH9	ZPBP	RAD51AP1	CATSPERD	BIRC2	IFNAR2	RCOR1	CNDP2	ACSBG2	AC005307.3	WDR4	PUM2	RP11-370I10.2	SRP54	NFYB	ZKSCAN1	ABCC6	C7ORF49	LTBR	C4ORF51	RNF19B	FAM178B	HORMAD2	TSC22D1-AS1	RBP7	RAPGEF5	CKAP2	GDF11	KIF7	FABP7	COPB1	ZNF454	UCKL1	ARHGEF10	C12ORF29	STMND1	RPL34	C1ORF54	HIST3H2A	HEBP1	SLC30A10	EIF2AK1	ZNF292	SLC35C2	FUT1	VAT1L	ADCK4	NCOR1	SIRT1	LINC01588	RP11-770E5.1	TLL2	LINC00969	NEUROD6	RP11-483F11.7	RP4-734P14.4	NOC4L	C1ORF141	EIF2S1	WDR24	FAM102B	TTTY10	FAM135B	NSA2	EFCAB8	ZNF296	KLRD1	MPC2	ZMAT4	RP11-166B2.5	ATF6	IFT57	RP11-672L10.3	RP11-722G7.1	KCNA2	OSBPL11	PAQR9	FAM219B	DDOST	ZNF140	RP1-184J9.2	LRRC53	TGS1	HIF1AN	PCGF1	TRIM69	SCO2	GATB	ABCB1	RNF215	CLIP2	SNHG25	PAX2	SEPT11	NHLRC2	TACC2	AP000230.1	RPL19	SPNS1	CASKIN2	PKD1L3	GADD45GIP1	CERS6	RARG	ROPN1L	C12ORF75	TRAPPC5	PIGG	ATM	ADAM10	RP1-225E12.2	HDAC10	VRK3	GPAA1	RNF38	SLC26A11	NEK4	GFOD2	LINC00907	RP11-242J7.1	MUL1	RPSA	THYN1	ENOSF1	ZDBF2	RP11-488L18.10	GGT1	COL10A1	AC008074.3	CTB-50L17.16	TSSK3	CCDC175	MYBPHL	CPSF2	MRPS16	RP11-121M22.1	BRCA2	ZNF570	KIAA1324L	GNG7	ZNF829	EXD1	RP11-413P11.1	DNASE2	MRPL14	GLB1L3	DYX1C1	CTD-2555O16.1	ATP2A3	FANCD2	NMNAT1	PDCD1LG2	GNG3	PCGF6	TCP11L2	TOMM40L	EXO1	C20ORF203	RP11-557H15.4	HCG11	SAMSN1	TNRC6B	TXLNB	RBFOX3	SENP5	INSIG2	RAB26	SNHG19	PVT1	AP000705.7	AGT	METTL17	GREB1	LINC01320	CEP76	RASA2	TMEM234	TIMM17A	IVD	PALM2-AKAP2	SSC5D	ZNF440	DMPK	TAX1BP1	ZC3H13	RPH3A	FKBP2	C1ORF162	SEC13	KIAA1524	CLDND1	RP11-529K1.3	SLC25A21	AC006277.2	AMH	NPHP4	MNS1	MCM6	PLAA	IFT22	SLC25A20	NRBP2	SMAD4	CELSR1	LINC01317	LGI1	GPR156	PRAMEF6	MLIP-AS1	GDA	MAP3K15	DGKG	LRIG3	DSTN	ST3GAL4	TNPO3	CMTM7	RGPD4	PURB	ZBED5-AS1	GAREM1	RP11-259O2.1	DCBLD1	ZNF280C	FAM106A	RP11-111A21.1	C11ORF85	NETO1	RP11-13N12.1	AP5M1	ZNF420	PRAM1	CTD-2369P2.5	TTC32	LL22NC03-86G7.1	MBD2	CCDC170	DDR1	ZNF232	CYB5R1	RP11-278H7.1	SNAP91	POMZP3	THPO	C5ORF17	SPATS2	WDR77	JAK2	DIO2-AS1	SMDT1	RGS12	UGGT1	MRPL54	RPL23A	RP11-251P6.1	LIMS2	DLD	LCMT2	ASH2L	RSPH3	CTB-31O20.2	RNF123	IFRD2	ZNF839	TAF3	RP11-165E7.1	SNX9	TINF2	TENM4	MAGIX	UBN1	USP6	ZNF317	RAE1	ZNF330	LUC7L3	FAM83A	TMEM69	MLK7-AS1	RBBP5	KIF20B	SEC61A2	SPG20-AS1	ZNF596	RP11-440L14.1	RP11-826N14.4	SHQ1	POLR3A	HOOK1	LRP5L	LINC01242	BDNF-AS	LYPLA1	YOD1	TMEM106A	ATP5G2	PSMC1	CCDC129	ADI1	MAGOH	RP11-205M3.3	ST3GAL3	SEMA3A	GPR34	USMG5	AC005235.1	AC007091.1	CLTC	RP11-195F19.5	SLC39A9	CYP51A1-AS1	XPO1	RPS27	GRIA3	GLTSCR1L	CUX2	SNX30	PEX14	SLCO5A1	RP11-138P22.1	NLRX1	ENTPD1-AS1	TC2N	RP11-455P21.3	KCTD3	HLF	STEAP1B	GABRB3	ZNF836	ADCY6	FER1L5	KNTC1	EIF3I	MLXIPL	ZNHIT1	FAM168A	MARVELD3	RP11-106M3.3	DNAAF3	ZBTB4	RMI1	CMBL	SEMA4B	EIF4E1B	GALK1	AC007228.5	MLC1	VPS36	SMOX	MAPT-AS1	PBDC1	RP5-1093G23.1	AXL	S100A6	TG	NLRP8	AP1B1	PPP6R3	FBXO22	CDPF1	LINC01376	EHMT1	RBM33	BRI3	BCS1L	ARHGEF17	ZNF436-AS1	FAM43B	CTD-2033A16.3	MYLK	GML	FDXR	ALDH9A1	SIDT2	SLC39A8	DBT	FUNDC2	CHCHD6	LCOR	TCP1	CCDC24	KMT2C	DNHD1	HCG23	CREB3L2	CLK3	COQ5	CCDC40	HHIPL1	GCLC	AC137723.5	OSGIN2	RP11-283G6.4	ZNF711	SPC24	ZNF215	ZNF483	CUTC	NPAT	CSNK2A1	RP11-380I10.4	FAM69A	CALCOCO2	TCTE1	ADSL	CHMP2A	CBLL1	PPP1R12A	RP11-166O4.6	RPS11	RAB36	FBXW2	RP13-672B3.2	LRRC42	KDM1B	RP11-482M8.1	VAV1	EIF3A	EIF2B2	THOC7	TMEM169	ZNF707	GSK3B	NKAIN1	RITA1	RP11-15A1.3	EIF4B	TRIM56	CCDC74A	CCDC130	FAM19A4	DUOX1	PRUNE	UBOX5-AS1	NPC1	GAS1RR	VIMP	TPTE2	COPB2	GRID2IP	ZNF35	SLC6A6	CXORF23	PSMB1	APOLD1	SNX8	OTUD3	AFAP1L1	AC020594.5	ZNF529	PSMC3IP	MIR99AHG	ACSS2	CRTAC1	KDM8	SFT2D3	WDR45	GOLPH3L	GTDC1	TMEM200A	EMC3	RP11-553A21.3	MX1	REV1	PRRC1	GEMIN2	AC009478.1	PEX13	LAMA1	ZBTB37	RP11-120D5.1	ELP4	CACNB4	ATXN7	XYLT2	PLSCR2	RNPEPL1	IGF1	POLR3B	SNAP47	RP11-545D19.1	POLR3F	TRAM1	CTD-2530N21.4	FAM118B	C19ORF48	RP11-400N13.1	C1ORF132	MRPL19	ST6GAL1	LAMA4	HAP1	FAM228B	MEI1	PNISR	TSPAN5	ANXA6	EEF1A1	ZC3H15	CERKL	SLC35A3	CLNK	TMEM45B	PRKAA1	CREB5	TFAP4	CADM2-AS1	RBL1	RP11-131L23.1	SLF1	TPR	CNTFR	TUSC1	SELO	COPS2	PHF20L1	LINC01349	PHLDB1	NMRAL1	TRIM35	CH507-513H4.1	DHRS4L2	TMEM18	CNOT8	C2ORF48	EIF4H	BHMT2	UFSP2	LINC00687	RP11-435I10.4	GALC	CTD-2631K10.1	FUZ	CCDC120	RP11-21B21.4	RP11-377D9.3	CCT6B	CDR1	PRRC2C	LINC01331	GIT2	ZNF761	FMO5	BEX5	C5ORF63	HEATR5A	PABPC1L2A	NMRK1	DIP2C	SETD3	RP11-829H16.3	PIGT	CHRNA6	CSRNP3	ZNF843	PPIE	CTD-2528L19.6	MKS1	NUP85	CTB-171A8.1	UBE2E2	CACNA1S	PCMTD2	SULT1A2	KPNA6	CHD8	LINC00680	F3	MGME1	AXIN2	CYC1	PDCD2	PLTP	C6ORF1	LINC01036	LINC01185	RALBP1	SVEP1	UQCR10	SLCO3A1	TCF3	DPY30	RP11-513G19.1	PRPF4B	CRAT37	KLHL6	RP11-14N7.2	NAV1	FAM78B	ATP6V1C1	SVBP	ARHGEF2	MRAP2	KLHL22	FAM216A	WDR48	SHCBP1L	CFAP57	DDI2	AP006222.2	SORBS1	HABP4	TM2D2	NUP93	HDHD3	TIMM23B	KCNJ11	PLAC8L1	APOH	KLHL11	PTPN22	EIF4E3	DDX26B	TAF13	ZFAND6	ZFP30	KLHL17	RP11-138A9.1	BCAS4	RP11-838N2.5	SLC3A2	CACNG2	MBNL3	RP1-179N16.6	RP13-192B19.2	AC012593.1	RP11-567M16.2	PTGDS	IGHMBP2	LARP4	ITGA1	ZFY	PEX11G	FLG-AS1	SEC31B	FLJ12825	ETV4	TCEB1	PTP4A3	CTC-499B15.5	GUCY2D	AGBL2	APOA1	ROBO3	FLRT2	WRB	POLR2D	ERICH3	PACRGL	BCYRN1	SCRIB	ACAA1	TAF1	MYO18B	MYH11	GCNT2	ARHGAP26	CRIPAK	FTO	UBXN2B	PRDX6	ITIH4	CBWD1	AP1G1	CLIC5	CD58	MAEL	PRDM15	GPAT4	C10ORF67	RP11-941H19.3	MPI	VPS37C	PLCH1	EPB41L3	SPATA3	EIF4EBP1	ZFYVE28	ZNRF1	PLEKHM1	CEACAM1	WBP2NL	UBE2G2	ZNF487	LINC01358	LRRCC1	NEMF	PDCD4	RELL2	FAM222B	LINC01586	RP11-2E11.9	FTSJ3	FEZF2	VDR	LRRC75B	C3ORF33	FAM175B	SRSF4	ADGRL3	CEL	ROR2	FBXO36	ACOT11	TMEM209	SOX13	RP11-152D8.1	CYYR1	VASH1	SEC61G	SMG1	BCL2L2	TRIM22	AQP9	POLL	MOCS2	RP11-429B14.4	CTBP2	C16ORF70	CAMK2D	KCNIP2-AS1	KIAA1143	AC010524.2	PMVK	FUT10	CC2D1B	RP11-400L8.2	OGDHL	SDCBP2-AS1	POLH	XPNPEP3	CYLD	RASSF2	NSL1	LINC00310	CDK5RAP3	CTD-3105H18.16	TCEAL4	NUDCD1	SIRT5	CTD-2619J13.3	MRPL34	MND1	ZBTB14	LINC01033	EXOSC8	SNRNP25	ARHGAP39	STAP1	CEBPZ	NUDT2	PAQR3	SLC25A45	DICER1	PARD3	SAR1B	CLPX	RPL13A	CCT5	ARNTL2-AS1	HM13	ASMTL	MRPL51	OPRM1	CSTF2T	PTPN21	ARHGAP33	ATP7A	CTC-436K13.1	TTLL6	RP11-481J2.2	PARL	MPG	SPATC1L	PPIH	SGIP1	RP5-898J17.1	CORO2A	CEP104	RPS21	ASB13	SYS1-DBNDD2	LSP1	RP11-886D15.1	BLVRA	KHDRBS3	DANT2	CCDC141	TCAF2	RP11-430G17.3	TAF6	LINC01138	PKIA	KNSTRN	FAM163A	TRAF4	ERP29	CTD-2044J15.1	ANAPC4	PSMB6	HKR1	CTC-444N24.6	CAPZA2	MYL5	RP11-706D8.3	SAT1	ZNF790-AS1	MAGED1	IKZF4	SMIM2-AS1	FBP1	TFB2M	PDE6A	RRAGB	TARBP1	TMEM240	GRAP2	CASP9	COPS8	TPTE	SOD1	ZCRB1	KRR1	UTP14C	NELFCD	MANSC1	RTKN2	KDM3B	DHRSX	ICA1L	CCDC88A	IFT27	APOL2	APPBP2	ST8SIA4	RP11-422J15.1	DLGAP1	RP11-154H17.1	MALSU1	ROGDI	GTPBP4	CTA-392C11.2	ZIK1	RP11-539L10.3	NRCAM	SLC46A1	PTCD2	TNRC6C	ZNF414	UEVLD	PCDHA1	RWDD2A	PHYH	SERPINI2	DHRS1	NOTCH2	TVP23A	LINC00839	RP11-341G23.2	CSK	CDV3	SPINK9	MEIOB	BAX	TMEM87B	CERS3	RP3-525N10.2	OSBPL7	VPS11	ORC1	FBXO6	YAP1	PECAM1	NDUFA8	CLUL1	GPR107	SDC4	LINC00957	DIXDC1	BCL2L13	CTDSPL	SIKE1	SWI5	RPLP0	B4GALT3	GRM1	VWA1	CDCA4	HFM1	DAD1	OSER1	IFT20	RP11-159H10.3	FAM200B	PHYKPL	AARD	RP11-403P17.5	NANP	TIMM8B	RP11-82O19.1	C16ORF45	UBE2G1	IMP3	SLC24A1	OSBPL1A	KIAA1468	RBFOX1	TBXAS1	TFEB	TMPRSS11A	GATSL2	DNMBP	WDR11-AS1	UVSSA	HPS6	NABP2	DARS2	RP11-390P24.1	TEX22	DRG1	ANK1	SLC4A2	IL16	POU6F2-AS2	ADIPOR1	TM9SF4	RP11-159D12.5	ADAM32	FARSB	FBN1	DEXI	CHST6	RECQL4	SP3	PSMG4	TTC8	SLC8B1	LINC00662	ATPAF1	RP13-514E23.2	RP11-708J19.1	SLC35C1	DNM2	TMEM218	RP11-675F6.3	CDC16	PHF21A	NDRG1	PRKACB	KIAA0196	CTD-2012K14.8	SAMHD1	TADA1	PWWP2B	SETD2	AC068490.2	AC008686.1	GATC	DHODH	HIC2	POLR2I	RP11-34P13.7	RP11-635N19.1	MAGED2	DCAF6	BTF3L4	PRC1	CNIH4	SLU7	NBN	AC137932.4	ZC3H11A	TRA2A	SLC25A36	RCAN2	STARD3	RPUSD4	TXNDC9	RIPK2	RP11-710C12.1	ELMSAN1	HES6	ZNF567	CLCN3	WARS	HP1BP3	MPPED2	DACH1	FLAD1	DNAH17	SLC12A6	C9ORF9	HACD2	TMEM33	ZNF74	CNEP1R1	AC114765.1	LUZP1	RP11-324E6.6	NLRC4	RBPMS	CACNA1I	YIPF4	PCYOX1	FANCF	SCARB1	CISD2	RP11-110G21.1	TESC-AS1	PRPF3	PARN	PPP2R3B	ACCS	SCYL2	RPL3	CTD-2192J16.20	NSF	RP11-154H23.4	HTR5A	TRPV3	RIC8B	ACKR4	FAM134C	CHRAC1	HSH2D	NKIRAS1	GDI2	MIR193BHG	TIMM13	WDR20	ARIH1	RP6-74O6.2	ADCYAP1R1	RP11-659O3.1	RP11-187O7.3	TXK	SLC27A2	NUP50	ARHGAP12	ECH1	DND1	CTD-2553L13.10	C1ORF52	CTD-2203K17.1	PROSER2	PPP1R3E	RP11-286N22.8	ENTPD5	PRR5L	ATP11A	MRPS33	ARRDC1	EGLN1	MYOF	SERPING1	ANGEL2	CHCHD5	KIAA0355	CCDC38	GYG1	RPS17	ZDHHC2	ZAN	LINC00106	ASTN1	DDX27	WWC3	ASMTL-AS1	NAGK	LRMP	CTD-2349P21.5	TBC1D23	RP11-689P11.2	LMNTD1	RP3-395M20.12	MIS18BP1	ANO1	AC015849.2	RNF8	SGF29	STON1-GTF2A1L	FBXW7	TYW1B	TBC1D31	XKR8	FAM3A	KIF24	FGF22	FAM78A	TSC2	BRD7	NAA40	GLS	ARL16	TTC5	PSMG1	TMC2	SNRPE	DCDC1	ZNF251	PPP2R1B	ZNF445	GMEB1	MMS19	CLINT1	CTC-459F4.5	HGH1	ANKRD29	RAP1A	RP11-696N14.1	CTC-248O19.1	BNIP2	TMEM230	UBB	NBPF1	ARMC5	ERCC3	DTD1	KDM2B	TALDO1	CYP2D6	ECD	SDHB	RP11-268I9.3	EARS2	ITFG1	LRRK2	GEMIN8	LRP5	PEX6	RP11-66N11.8	USPL1	MYH7B	KIAA0319	ADORA2B	ABCC12	TAB3	GS1-124K5.4	SCO1	KB-1507C5.4	COG2	TFAM	NEIL1	APOA1BP	RP11-302M6.4	CCER2	RAB9B	LRRC43	RP11-78L16.1	CTD-3131K8.2	IL10RB	C9ORF129	LINC01440	CCNA1	KCNV2	DEPDC4	ZKSCAN4	SETDB1	CTC-550B14.7	ZNF212	PPP1CC	TCEA3	RNF207	CACNA2D1	HADH	RNF20	SPIN4	PIK3IP1	MRPS5	SH3D19	PRCC	EPC1	NR3C1	SBNO2	PROCR	RP11-388G22.1	CAMLG	TP53	MMP20	RNF145	SSR4	NPIPB6	RP11-15E1.5	ZMYM4	ADCK1	LINC01616	CRTAP	ZNF22	CALD1	SMC4	PDE3A	EXPH5	SLC51A	RNLS	CTC-471J1.9	CHURC1-FNTB	ZNF254	NID1	MOCOS	HSP90AA1	PGM2	LINC01169	C2ORF68	PIAS1	RP11-44K6.3	ZNF574	ITGB2	RPA2	ATP5G3	KIAA0319L	MECOM	NDUFB1	RANBP6	NOVA1	SPATA5	GTF3C2	EPM2AIP1	FARP2	ZFYVE1	GREB1L	ZNF821	COMMD9	ATRX	PSMB7	CALN1	MPST	CDK19	DBR1	SMIM14	ZC4H2	CRTC3-AS1	SLC12A9	CHMP3	CTC-338M12.5	EXOSC5	ZNF550	PDP2	TBC1D26	C10ORF54	TARS2	C20ORF96	ATPIF1	SLC9C1	CEP170	CENPE	DRC7	LINC00507	UGP2	MEA1	LINC00950	ZBED9	TBC1D22B	ASPH	C10ORF35	NUDT16L1	EBI3	ZNF92	GINS3	ARL9	RP11-231C18.3	DLL1	LYRM7	DTX2	SLC16A9	CPVL	TUBGCP2	GABARAP	CTC-490G23.6	ALMS1	KCNJ14	TSSC1	YBX3	CTC-529I10.1	SH2D4B	LINC01090	RP11-146I2.1	SEC23IP	SCP2	AXDND1	NUP88	CCBE1	NAA38	ABTB2	MBOAT1	NR2C2	LINC01562	TTI2	KIDINS220	PSMD12	LRSAM1	RP11-306O13.1	PFN2	ZNF426	ABL2	RINT1	LMBR1	TMCO3	RPAP1	GNAQ	FANCL	AC007277.3	GALNT2	RP11-278H7.4	STIM2	STK32B	ABCA5	CTC-457E21.9	CEACAM19	RSBN1L	TXNRD1	NT5M	CTC-546K23.1	CEP19	RCN1	PCED1A	DCDC2	HERPUD2	RP11-644C3.1	ARHGEF10L	NT5C2	POLR1B	CLIC2	RP11-195F19.9	SYNGR4	B9D2	STAG2	RALGAPB	CTD-2001C12.1	TTC16	ARHGAP28	NCMAP	SAP30	RP11-714G18.1	ZNF213-AS1	CA12	CDCP1	CD72	RP11-419C19.2	ZNF586	PAIP2	TMCO6	GSTA4	TMEM9B	C2ORF40	MAFB	WSCD2	TRMT10C	LSM14A	C8ORF76	NCAPD2	SLC16A12	AKR1D1	WFDC3	ZC3H7B	CUL3	SLC25A32	ADIPOR2	PATL1	RERE	TCTA	FN3KRP	BRF2	ZUFSP	MKRN1	ITGB5	RNGTT	PAX6	SORCS3	AC007682.1	CACNG6	IDO1	FGF2	RP11-757O6.1	NOB1	OVOS2	FER1L6	CYTH3	ARSA	SMC1A	LINC00629	CAPN1	ALAS1	PPP1R18	DPP9	NPL	SLC7A6OS	ZNF441	TTF1	PCGF5	RP11-293M10.1	ACOT9	ZNF563	ECSIT	NENF	RP11-176N18.2	RP11-638L3.1	TKT	WNK1	TAF4	TMEM14A	LEMD2	DNAJA1	PIPOX	CTD-3088G3.8	DPM1	LINC-PINT	ZCCHC10	TADA2A	CCT3	SDK2	MIR222HG	TDP1	ZNF830	TTC9C	GBAS	MYCBP2	RP11-507B12.2	AP001172.2	ATG4B	RP11-666E17.1	DDX46	SLC2A1-AS1	LAMC1	NUDT22	LNPEP	LINC01229	WRAP73	TRIM23	AC002539.1	ARHGEF4	RP11-577H5.5	CEP164	VPS52	NATD1	TMEM147-AS1	POP1	CH507-528H12.1	LRRIQ1	RP11-266K4.9	LIN54	BRAP	RECQL5	RP11-100M12.3	NCKAP5L	RP11-3J1.1	RPS6KB1	DNAJC12	ITIH5	RP11-69G7.1	KIF1B	USP9X	RP11-11N7.5	RP11-31F15.2	AKAP1	AC007285.6	STT3A	TNFRSF10A	EXTL2	CDS2	METAP2	ACER1	RP3-403A15.5	HMBS	XKR9	PRDM11	PM20D1	ZNF800	PAQR7	STRA13	TWSG1	HCN1	KAZN	PEX10	VPS9D1	IDI2-AS1	FN3K	ST5	ERMAP	RP11-1103G16.1	TRIM45	FBL	MAGEC3	RP5-1074L1.4	PSD2	TMEM246	RP11-497E19.1	TFE3	ZNF385C	NPHP1	AIPL1	RNASEH2B	CELF2	FAM50A	STPG1	ITGA7	CTD-3222D19.8	SCAMP2	RPL35A	TTC23	SFMBT2	C11ORF65	RP11-819C21.1	TMED7-TICAM2	CYP3A43	SEC11A	DHX35	MARCH6	FAM162B	SCCPDH	ZNF470	VAMP1	AGAP6	DNAJC16	SPIRE2	KANSL3	RP11-326E22.1	RP11-360L9.4	ARRDC3-AS1	OS9	FRS2	TTLL3	GGT7	ZC3H12B	CDH7	TMEM175	RP11-436K8.1	PSMA7	TXNDC17	P4HA3	DRAP1	ZNF114	LINC01478	MRM1	NDUFV2-AS1	CCDC88B	SP2-AS1	SUFU	GPC5	CYB561D2.1	RPL26L1	IMMT	ARSE	SDHAF1	RP11-111A22.1	SUPV3L1	MROH6	LINC01031	LINC00589	MAP2K1	SLFN5	RP11-386G11.10	MIS12	RP11-362A9.3	PRKRIR	RP11-710F7.3	ZNF589	ARL1	ARAF	MCM4	LINC01592	PTPRG	GPATCH11	FXR1	FLT1	ZNF789	MFSD5	SCARF1	LYSMD1	ZNF48	LIN7B	TPM2	SLX4	SND1	ATP5SL	GHR	RP4-613B23.5	RP11-66B24.1	ARMC9	CNRIP1	CTD-2058B24.2	ZNF692	C1ORF123	CTCF	ZNF540	RANBP17	SRPRB	GDPGP1	FKBP1B	POPDC3	RAB23	KLF7	RUNX1T1	LECT1	RP11-389G6.3	POLR2C	POLR3E	CARTPT	LRCH3	RP11-544M22.13	SLC38A3	ZNF738	CAD	C5ORF51	SRSF10	HYLS1	RP11-218E20.2	C6	STIL	CAPN12	ZNF518B	OARD1	RAB1A	MRPL24	SULT1A1	AC004692.4	RP3-402G11.26	STRAP	COX19	CTA-228A9.3	RP11-16D22.2	ADAM18	SORL1	RNF26	UBE2B	MPHOSPH8	LSM2	CTC-498M16.2	ASCC2	RSAD1	SPSB3	RP11-439A17.10	TMEM219	SLC27A1	CCDC6	MRPS21	UQCC1	CYB5D1	ANKRD30B	AC003006.7	MATN1	ENTPD4	CHRNA4	AHI1	RP11-269F21.3	METAP1D	PEBP4	MTM1	ZSCAN18	TSPEAR	RP3-475N16.1	PHEX-AS1	RPS10-NUDT3	ZNF534	LINC01550	RAVER1	COA6	ZNF592	KRT10	TTC21A	MMP23B	DHRS4	AC016682.1	BAIAP2L2	RBM11	TRNAU1AP	TUBB8	LIMD1	RP11-268G12.3	BARX2	LMTK2	TNKS2	ENPP4	COL4A3	DNAJC11	CLRN1-AS1	IL12RB1	KIAA0895	PDHX	DDIT3	NKPD1	SLC30A8	EIF2D	PWAR6	HEXB	AC092155.4	SCRN2	FRMD6-AS1	WASF2	DENND1A	FUK	VEPH1	CPT1A	ZNF213	LINC01494	EXT2	PRKG1-AS1	SLC2A4RG	RP11-1038A11.3	LINC01098	SLC29A1	PSG8	MAVS	CCNG2	TRIM14	FADS6	PROSER2-AS1	EP300	ZCCHC18	C21ORF62	NPRL3	GABRQ	IFT43	UMPS	MLLT11	TCEAL8	CXCL13	PRELID3B	TRRAP	AFMID	PITRM1	RP11-201K10.3	RAP2C	RP2	ABI1	PAFAH1B1	USP37	RBM39	FAHD1	DACH2	C22ORF34	CATSPER2	THEM6	SLC35A1	NAPA-AS1	MMP28	RP11-108K3.1	CAST	VEZT	SPEF1	GPR137B	TANGO2	GAS6	RNASEH2B-AS1	ADAT1	ZNF730	USP16	BRDT	ATRNL1	PYURF	RP11-305P22.9	RBM47	HMGB1	INPP1	ARMC6	RP1-292B18.4	BMP6	MYO10	C19ORF25	SF3B6	PSMD5-AS1	CNNM3	BMS1	PRR25	ADCY10	MYH13	CACNA1F	RP11-115C10.1	PRPSAP2	FAF2	APTR	RP11-541G9.1	KRCC1	SYTL4	TMOD3	EIF2B3	RP11-306G20.1	PTPRA	CDKL5	RP11-518L10.5	LRIF1	PI15	ZNF184	GGACT	HDAC4	C17ORF75	RP11-340E6.1	PAXIP1-AS1	AMBRA1	OGT	NR2C1	RFPL3S	INTS6-AS1	CCDC142	SEL1L	RGN	RP11-486O13.2	LINC00922	ILKAP	VPS13D	RP11-120M18.5	C9ORF114	ACTR10	USP49	RP11-1007O24.3	MFSD14A	ZNF383	AC010976.2	KIF11	KIF18B	RP11-424D14.1	MTMR2	LINC01202	NOP14-AS1	SERGEF	ZNF451	RP11-460M2.1	SLC22A16	KIF14	MAPK15	XPO5	RP4-704D23.1	RP11-962G15.1	RP4-665J23.1	GSTO2	RNF125	PARVA	CTB-129O4.1	KLHDC8A	RP11-166B2.1	BANK1	MFI2-AS1	RPUSD2	NUDT19	RP11-530C5.1	EPOR	CD81	ZDHHC1	CENPH	RP11-479J7.1	LRRTM2	ARSJ	TNFAIP6	MUC6	PTPN3	DDX21	SLC22A1	BOLA1	EZH2	ZXDB	CTD-3105H18.18	RPL5	AC104135.2	ANAPC7	KCNU1	C16ORF95	CEP350	VPS51	DTX4	CDHR2	PARD6B	E2F1	GLI2	G3BP1	BVES	SDAD1	RBMX2	NUP205	CTD-2006C1.13	AC004540.5	RP11-481C4.1	RP11-516J2.1	PARK7	ASRGL1	ALDH6A1	RP5-1112D6.4	CSNK2A2	CTD-2213F21.2	HLA-DPB1	PIK3CD	NRAV	LHX6	ERGIC3	ASPSCR1	PRDM4	SUMO1	RP11-382A20.5	UQCRFS1	EML2	ZNF3	LDHB	CFAP58	SPARC	WDR76	CTD-2666L21.1	RPS6KA3	HAAO	RP11-7F17.4	ANKFY1	BIRC5	OCM	BDH1	SCNN1B	NDUFB11	FGD5	NEIL2	RPS6KC1	UHRF2	TMEM229B	PSMB5	TRIM32	IGDCC4	P4HA2	DRAM2	ASH1L	CGRRF1	CCDC7	POLG2	IKBKB	D2HGDH	OSTM1	SF3B5	SF3A3	GBGT1	MSN	YIPF1	LINC00843	TCTN2	AGO1	IGIP	ZDHHC17	SLC16A6	ELAVL2	BBS10	MACC1	GUCD1	ATHL1	SYT1	CACYBP	RP11-615I2.1	LRRC9	ATP8A2	RP11-15A1.2	NSDHL	DENND4A	BTBD19	FTL	AC007879.5	RUVBL2	FLJ33360	IFI6	MED22	AC016903.2	PSMA4	ATG16L2	RABEP1	PELI1	GUCY1A3	NOC3L	DALRD3	MYB	RASAL2	PLEKHH2	LATS2	NUPL2	RNF144A	EDRF1	DDB2	FPGS	RP11-93G5.1	ACTR5	RP11-115J16.1	PHLDA3	PTRH1	WASH1	LRRFIP2	RP11-125O18.1	PPT1	MGAT1	IRF2BP1	C11ORF97	WDR64	GLI4	C6ORF203	NUP210	C9ORF3	ZKSCAN5	NEBL	GAP43	IPPK	AQR	TYSND1	TRIM27	RP11-145E5.5	ZNF525	CHSY3	PRKCH	RPS6KA1	RP11-445P17.3	EIF3F	TMEM154	KCTD9	UNC13C	MOV10	CASP3	RP4-537K23.4	AP4B1	AC079305.8	MAP2	PAG1	NDUFS7	MRPL36	SLC25A35	CCNJL	KLHL3	C14ORF178	PARP2	EP400	RGL2	NUSAP1	LRRC63	SPINT2	HCG17	FGF5	ANKRD10	SDC2	XRCC6BP1	ESD	CCDC64	ANKRD24	RP11-68E19.2	SCNN1D	PLEKHH3	ACSF3	DERL2	CERK	FEZ1	FANK1	ZNF75D	DCAF13	MOV10L1	PRKAB2	CTD-2012K14.6	CSE1L	GPLD1	TMUB2	BTBD10	RAD51AP2	RYK	SUCLA2-AS1	MRPS7	RP11-427J23.1	ADAMTS7	MICAL1	LMNB1	DUSP11	HMGCL	CCDC150	SYNC	LYST	DAB1	MED1	OTUB2	CTC-260E6.6	LINC00971	FAM86C1	COL6A3	ZNF318	JADE2	CKMT2	TBC1D1	MYO3B	MAX	UGCG	REL	AC099850.1	NXPH4	RP11-544A12.8	TDO2	SCML2	C2ORF42	TBX19	DPP4	CMC2	NOP56	DUSP19	MIB1	FCF1	AC004076.7	N6AMT1	RRAGC	RMND1	PLAG1	DPY19L1	CDYL	FIRRE	CTD-2528L19.4	BMP1	EIF2S3	CHFR	COL9A3	ATRN	RP11-470P21.2	C3ORF20	OTUD7A	XX-CR54.1	C1ORF174	POLR2J3	TBC1D8	C11ORF71	LARP6	FTSJ1	VPS29	TMEM120B	SLC25A37	GGCX	TEX14	GAB4	XXbac-BPGBPG55C20.1	CNBD1	PSMC2	HTR1F	HSPG2	FSD2	CCDC62	RP11-90C4.1	ENTHD2	RP11-74J13.8	LRP1	GCN1	MRPL52	PANK1	RPS4X	ADCY7	PSMD1	HTT	UBQLN1	PDX1-AS1	CFAP46	CTB-102L5.4	SCARF2	EIF3D	RP11-787D18.2	TJP3	AKR1C2	CACNA1D	MAP3K19	TNIP2	TTC12	GTPBP8	DBF4	DAPK1	CCDC86	NRIP3	SDR42E2	RP11-166A12.1	MSANTD4	EYA3	MLH3	RP11-274B18.4	VAPB	KCNH2	SNX18	STAC	PPP1R36	FBXW9	C6ORF120	POP4	RP11-134O21.1	DENND5B	SYNDIG1L	KTN1	SYNJ1	RP11-396B14.2	RP11-3P22.2	EMCN	NR5A2	TMEM56-RWDD3	TDRP	RPL39L	ABCB9	ANAPC15	BCDIN3D	CASP6	SIPA1L3	PLCG1-AS1	AP001605.4	PCBP3	E2F3	MBIP	RP11-1406H17.1	SF3B3	RRM2B	WNT9A	ANKRD20A2	RP11-1055B8.9	SNRPF	PRNCR1	RP5-1132H15.1	IRF2	PPCS	B3GNTL1	PCCB	CTC-232P5.1	POLD2	TTC7B	UBE3C	MCRS1	TMEM129	CYSLTR2	C15ORF61	DHDH	PPARGC1B	RP11-429O1.1	ATL3	RPS6KA2	RHOBTB1	PRKAR2A	PRPH2	NECAP2	ATF6B	STAG1	C10ORF107	PPID	CD109	RP11-396J6.1	AC096670.3	C19ORF66	LYRM1	LINC01372	UTP6	MALRD1	RP11-314N14.1	RP11-867G23.8	HDAC2	MUC7	SRP68	TTL	MIR4500HG	SPG21	TOM1L2	CREBRF	TMPRSS7	RAB34	PFKFB2	RP11-977G19.11	PID1	FAM207A	HBA1	RP11-527D7.1	SFXN5	GIPC2	RP1-313I6.12	MPV17	TMPRSS9	CTNS	AIFM2	RCAN1	NDUFS1	ARHGEF37	TBCA	CTC-548K16.2	VEGFA	LINC01551	NKRF	RP11-596D21.1	PTK2	SKIV2L	RP13-616I3.1	KAT2A	ASB16-AS1	GMIP	CTU1	TTC1	IL3RA	C1RL	C1ORF43	SLCO4A1	TBCCD1	WDR54	KCNK10	RWDD4	CBFB	SYT2	RP11-20E24.1	EIF2AK3	TRIM13	MAP3K2	ISG15	NAAA	CTD-2015H6.3	RP11-603J24.14	BTBD11	SH3BP2	RP11-363G15.2	ZNF473	ENKUR	RP11-775H9.2	CNOT6	ZNF346	TRAK1	TMEM200C	NR1H4	PRMT6	LRRC58	VCPKMT	TMEM60	WDR31	IGLON5	RP11-536G4.2	ADHFE1	DCTN6	ATF7IP	UBAP1L	TMTC2	TNNC2	MYO15B	TMEM41B	ATPAF2	GRIA4	TCEA1	PLA2G16	ARL17A	KLHL15	SAP25	COMMD4	IPP	NHS	GCH1	CHAF1A	CRLF1	WAPL	MOCS1	CTBP1-AS2	EIF3M	CDHR1	NAA25	IQCC	TRAPPC6B	USP30	MRPL16	C6ORF62	E2F4	IPO13	MGEA5	HMOX1	EHHADH	KATNAL1	LAMTOR2	RP4-548D19.3	MMRN2	NAT9	RP1-251M9.2	PDIA6	MTF1	C2ORF61	FOXN2	ZNF34	RP11-10K16.1	GPI	CERS4	TTLL4	ADGRE5	FITM2	IFNGR2	LRRD1	RP11-742B18.1	NDUFAB1	COX7B2	ENDOG	NFAT5	ZBTB5	INCA1	C5ORF15	ZNF566	RP11-101O21.1	PPEF1	TNFAIP2	DPAGT1	C1ORF122	TIMM23	GCAT	FDFT1	RP11-634B7.4	METAP1	CCM2L	MCM3	RP5-936J12.1	ARSG	ENHO	LARP1B	POMGNT1	SETD5	SEC24A	RP11-260M19.2	NXPE3	PAN2	ABHD14B	RIT1	CDK12	RP11-94P11.4	RP11-115J23.1	MSRB2	UTP14A	APBB1IP	SPEG	TBC1D2B	PDCD2L	FAM169A	ZNF554	PROSER3	CTA-228A9.4	DCLK1	RP11-15K19.2	AP000797.3	TRMT12	SLC27A6	ARHGEF1	IKBIP	CHRNA7	PDLIM5	RP11-386B13.3	PSPH	RP11-217C7.1	ASUN	RP11-216B9.6	GPATCH4	MRPL3	SHROOM1	B4GALT4	COQ6	RAD51C	RP11-556I14.1	CNGA1	GTF2H1	TMEM237	JADE3	DYNLL1	AGBL4	HAPLN1	TSACC	NAPEPLD	MTCH2	KMT2A	CREBZF	RP11-89K10.1	FAM13C	CREB3L3	CLDN10-AS1	SIGIRR	PLD2	RP11-307E17.8	ZNF516	UBAC2	CTPS2	NOL11	NT5C3B	MVB12B	NUB1	MAPRE1	BRAF	RP11-494I9.2	MYBL1	ZNF699	NOMO2	ANXA8L1	LL22NC03-86D4.1	C6ORF47	CEACAM8	TIRAP	CRHBP	METTL24	SNX3	B3GALNT1	FGF7	TMEM242	PMM2	AC062028.1	NEU4	C1ORF204	RFT1	VPS39	SCFD2	NUBP2	ATXN1	DPYS	FEM1C	ISPD-AS1	RBMS3	SGCB	ZNF600	CTD-2384A14.1	LRRC37A3	HCRT	THAP8	REC8	ZFYVE9	JADE1	RNF170	CERS2	NRP1	GATM	STK36	ZNF558	LPCAT4	GABRG1	PTPN2	NOTCH3	KAT7	CD47	FADD	PHLPP1	REPS1	MED10	PLAGL1	ATF1	RWDD2B	RP11-574K11.29	MCM8	GRPEL2	SVIL-AS1	TERF1	AP000235.2	TAF1A	CADPS2	PPM1N	PTPRJ	C3ORF14	MID1	STK3	GSTZ1	DNAJB14	NEGR1	VBP1	BCL6	ITGBL1	RP11-618K13.2	OPHN1	HNRNPR	CCPG1	PRR14L	RP11-754N21.1	CH507-9B2.3	PRPSAP1	SPRY4	POGK	UPK2	COL11A2	PDK3	RBKS	POU3F2	POLR3GL	CHUK	RP11-706O15.1	CHL1	MEG3	SVOPL	ISPD	EPDR1	CARNMT1	BCAT2	RHCE	PKNOX1	ASL	N4BP2	HERC1	UGT2B15	PARD6G-AS1	NELFE	CTNNB1	RP11-158I9.8	NBR1	CTD-2184D3.5	CASD1	PPM1B	PXN-AS1	RNF185	TROVE2	EGFLAM	SRR	SMARCAL1	ABCG5	AC009120.4	CCDC191	FAM200A	TLK2	POLR2M	PARD6G	MOSPD1	RP11-1081L13.4	RP11-58G13.1	SLC37A1	NAA15	C22ORF46	PMP2	SLC25A16	EIF2S2	GS1-72M22.1	POC1A	NKAIN3	UCN	GNL3	LINC00623	PCNX	VPS33B	CHCHD1	XRCC4	MYLIP	DIMT1	NOL8	LZIC	AMDHD1	TMEM128	NAA30	GNG12	TCF7L1	MTA3	PCNT	PATZ1	ACBD4	KLHL21	RFWD3	CYB561A3	RMI2	ROCK2	MRPL38	TRIM46	ZNF197	OOEP	SNRPD1	SMARCC2	YEATS2	KLHDC4	CASC5	EWSR1	IL20RB-AS1	GDPD3	FUBP3	ZMAT1	FAM174B	DNAAF5	RMND5B	C9ORF41-AS1	SLC16A4	ADGRF3	RP5-1024G6.2	FAM91A1	RP11-88I18.2	GID4	THUMPD3	ARNTL	MORC2	C19ORF24	COPS7A	SH3BP4	ZNF518A	TAF7	RP11-524F11.2	WDR93	KCNG2	TMEM161A	OSMR-AS1	HSDL2	TTC14	NDUFV2	AGFG1	ABCC3	EIF2B5	ZNF654	TMEM64	STARD9	ARMC4	ADGRE2	SMPD3	PIGX	IL11RA	LATS1	TUBB6	FAM193A	FLYWCH2	RASSF5	ZNF613	DNMT3B	INO80D	MYO5B	GALNT14	RNF216	ALDH3A2	LIMCH1	AMPD3	FAM66B	SLC5A6	EPB41L4B	CTC-524C5.2	ADAM8	RORA	IKZF5	MTO1	GLG1	ARMCX1	FRRS1L	CDH1	RP11-112J3.16	RP11-25K19.1	RP11-170M17.1	TINAG	RPRD1B	RP11-452L6.1	LRRC37A	SUMO2	DHRS3	PTPN11	SFTPD	RP11-736G13.1	MRPL35	MTMR9	NDUFC2-KCTD14	SYNGR2	PIGZ	FLJ20021	CTSH	RP4-633O19__A.1	SPANXA1	ELFN1	TMEM132C	SLC27A5	MRI1	FAM208A	LINC01119	RPS3	LZTS1	RP11-849F2.5	MTDH	PRKRA	POGZ	CAPN13	PAAF1	RP11-506N2.1	HSBP1	PAPSS1	PPARD	SREBF1	PAF1	C9ORF40	ASB1	CPPED1	COX15	PCF11	RLF	DAP3	KPNA3	MEI4	SLC25A4	KB-1568E2.1	NDUFB6	RCN3	NKAIN4	PDCD6	EMC7	RP11-453O5.1	TRIM47	RPL14	ZNF283	FH	RP11-895K13.2	MEMO1	ITM2C	RP5-884C9.2	UBXN1	CCDC57	LCNL1	ADD1	SNHG15	OPA1	DDR2	TECPR1	CTD-2047H16.4	CHST2	RP11-269G24.3	TIGD1	RPS15	RHBDF1	RP11-191G24.1	TDRD9	LINC00670	RP11-414H17.5	ABHD14A	JPH2	RP11-10O22.1	FBXW11	RPL37A	NALCN-AS1	CA5B	ARHGAP25	MTERF2	MTX2	TOP1MT	FGF13	HSPH1	RP13-270P17.2	FGF9	TMED10	SRD5A1	EBAG9	GTF2IRD1	MRE11A	SLC25A33	EZH1	RP11-431K24.1	SS18	HES5	RP11-728F11.4	USP31	FAM101A	DOCK11	CMYA5	RP11-66B24.4	DPH1	UBE2E3	ATAD3B	DMC1	DDX42	AC069368.3	SMAD2	ZNF773	PFKFB1	BNC2	ROMO1	MIOS	CDKL1	RPL10	TRAIP	PLA2G7	LSM1	PPIL6	GPR149	RP11-323I15.5	SLC22A25	NEK5	H6PD	UXT	ATP6V1H	CEP250	ZHX2	THRAP3	PFKM	ZNF345	ZNF718	PINK1	PSMD4	DONSON	ZNF354B	TAF11	MTRR	KB-1125A3.11	RP11-259O18.5	PPP2R5C	ATF2	LAPTM4A	RPS25	CD46	SLC30A5	LINC01524	ABRACL	MYOZ2	HUS1	MTHFD1	NEMP1	GLE1	RP11-525A16.4	IDUA	CDH23	MLX	RP11-136K7.2	QSER1	RPUSD3	LRRN2	LINC01503	LAMTOR5	RBM26-AS1	RP11-973N13.4	CLDN14	SHC3	LGMN	TIGD4
HUMAN_NEURONS_TRANSCRIPTOMICS	LENG_2021_2	RANKED		LINC01035	VGF	NR4A1	NPTX2	NPTX1	GPR3	ARHGEF40	JUNB	CBARP	LSAMP-AS1	ATP5J	ETV5	TET3	TSHZ2	EIF2B5-AS1	RPS12	DUSP4	C11ORF96	RP1-117O3.2	MIDN	ARID5A	CTD-2054N24.2	NAB2	KDM6B	GADD45G	DUSP6	MAFK	RP11-244M2.1	ITGBL1	NOP14	PDGFB	KMO	VSTM2B	GADD45B	DPP10-AS3	CRHBP	KCND3	GPR153	AC010127.3	SLC7A5	PLP1	PIM3	CTNNA3	NAPRT	TRDN	MCL1	SPATA2L	DNAJB5	PPP1R1C	RP11-160H12.2	SPRY4	ZNF2	LINC00320	FAM84A	PDE5A	CTA-373H7.7	SBF2-AS1	WIZ	ACADL	RPL27	RGS4	SST	MAP2K3	CTD-2336H13.2	IL17D	NPIPB11	NCS1	ADGRA1	NDE1	HSD17B12	KCNK6	RPL21	RARA	TMEM144	RP11-116O11.1	ST18	SH2B2	CELF5	CCDC28B	PNOC	SLC35E2B	CTD-2515A14.1	DLGAP3	RP11-39M21.1	LBH	SDC3	ADGRB2	FGFR1	TMEM132E	BAIAP2	SHANK1	MEG9	KIRREL3	CH17-125A10.2	MIR22HG	MEIS3	PCDH9-AS1	PTCHD2	RP11-16E12.1	CTD-2050N2.1	PLK3	BEGAIN	TUBB4B	STK33	GRWD1	LINC00609	HSPA8	HOMER1	MTUS1	LINC01099	CEMIP	IQSEC3	AC007740.1	PALM	RPS3A	MKRN3	LONRF1	PAMR1	CXORF57	JUN	ACSS1	SPRED2	GPR149	HHIP	DESI2	C2CD4C	CSDC2	TNXB	HS3ST2	C6ORF3	ADARB2-AS1	GNA11	RPL34-AS1	NT5DC1	RP11-21A7A.2	RP11-189B4.7	DMC1	PTPRK	PCP4	NDUFA4	KAZN	PDE4A	EPHA7	UBE2I	TOPORS	RASD1	EPHB6	METTL21A	RP11-223C24.1	RTN4RL1	RPL41	HDAC5	SHF	ADGRB1	RP11-624C23.1	IER5L	PIM1	COX7A2	DGCR14	CADPS2	C2ORF88	FOSL2	PTPRN	TLE3	ZNF436	WBSCR17	SUSD4	TBC1D7	FMNL1	SLC6A9	B4GALT2	MPP3	CFAP43	ORC5	LMNA	DSG1-AS1	RP11-1080G15.1	IGSF9B	KB-1460A1.5	MIR2052HG	RBM22	SLC6A17	GOLGA7B	SLC30A3	STAC2	CTD-2555A7.2	WTIP	BPGM	TF	MIR219A2	RP11-180I4.2	CAMK2N1	SHANK2	GAB2	CACNA1G	SPRY2	PPP2CB	TSPYL2	ERRFI1	PCDH9-AS2	ZNF26	KIF26B	TMEM123	JOSD1	GMEB2	LDLRAD3	SYT7	COX17	CCNC	EDA	NDUFB2	RTF1	SPDYE1	TSPAN17	DOCK5	PROX1	RP11-703G6.1	SKI	GJD2	NPTXR	OSBP2	FIGN	CABP1	ZNF90	NETO2	LINC00240	TSPAN5	LRRC4	CHD5	MSL1	RP11-430H10.4	ZNF493	PCDHB4	CAMK1G	BCHE	ZNF107	MCEE	PPP1R15A	RP11-315E17.1	ANKRD33B	RP11-9G1.3	SLC6A8	SYNDIG1L	RHOBTB2	RNF139	ENPP2	FRMD8	RFX4	ZNF782	ZFP36L1	PRKD3	AHDC1	FLNA	SH3RF3	RPL31	FBLN7	ATP5EP2	UNC13A	PMPCA	SLC8A3	PLXNA2	PNMA2	IMPDH1	COL4A2	MOB3A	CDH13	ARHGAP42	RP11-299J3.8	SHMT1	CES2	PILRB	SPNS2	KCNQ3	MFSD5	PRDM1	PREX2	NFKBIE	MRPS15	DNAJC12	SPP1	CCDC78	RP11-32K4.1	TAGLN3	TAC1	TTYH3	HRH1	ADSL	SCHLAP1	DPH6-AS1	AC105402.4	PABPN1	SRBD1	RP11-556I14.2	PITPNC1	STXBP1	PEG10	TGFBR3L	RP1-78O14.1	PHF13	DAAM2	VASP	RNF13	WDR73	SRCIN1	ANKRD20A4	ARRB1	PSMD6-AS2	NDUFB9	RBM15B	GPR158	SLC26A10	SH3PXD2A	MTRNR2L1	RGS2	C12ORF40	FAM57A	LINC00298	MIR9-3HG	FAM43A	NBPF19	MAP3K14	ZNF438	UBR7	ZFPM2	CORO1A	SEMA6A-AS1	SYT5	ATP2B3	MMD2	ADAMTS18	GPSM1	ATP1A2	ZNF500	RPS28	HIBCH	DOC2B	MEGF10	FER	PCSK7	RIN1	CCDC102B	ADAM22	AC016716.2	SP9	SLC7A1	AC007040.11	SRSF2	ZPBP	ST6GAL1	TCEAL7	ABI3BP	ETS2	ECM1	SAMD4B	TBC1D20	KCTD21	GNG4	PPA2	DDX27	P2RY11	SCRG1	GGACT	ARID3B	CAMK2B	C10ORF11	C4ORF27	FBXW5	ATF7IP	TTC12	HAUS1	PVALB	MKX	PTPN5	EIF5B	HECTD2	BCAP31	RANBP3L	PEX26	DTWD1	MSH4	TOLLIP	AC016723.4	LINC01572	GTF2H2	CD63	GNL1	RNF125	IRS2	KNOP1	SLC47A1	COX7B	HLTF	RP11-304M2.3	KCNIP1	CCDC67	ATRAID	TUNAR	RPS27A	RND1	AP000462.2	MTRNR2L10	LRRC8A	MKNK2	PRTG	SPAG1	CTD-2561F5.1	PRR7	RP11-295P9.13	ZMIZ1	SLCO1A2	RP11-420A23.1	TESK1	PUS7L	TUB	CACNG4	MMD	MGAT3	PTK2B	USP7	MAMLD1	ZCRB1	PLCG2	DNAJC13	EPHA10	RASA1	DDX24	SUCO	KCTD13	SRF	RP11-223P11.3	TRIM9	LARS	HMGXB3	APLP1	PELI2	NCAM2	ABR	SRRT	TSEN15	H2AFZ	ENTPD3-AS1	KLF16	CEP70	DNMT3A	NBPF15	CXXC4	AP5Z1	CPQ	H1F0	CORO2B	RP11-115D19.1	MAGEL2	RPL9	ABHD12	GRM4	PPRC1	ELAVL3	ATP5L	DNAH7	FILIP1	NPTN	COL7A1	RP11-649G15.2	DUBR	ICAM5	PI4KB	GALNT18	TJP2	UQCRC2	RPL7A	CAPS2	SYP	ARMCX2	ESF1	RP11-404I7.2	ENGASE	TSC22D4	KIZ-AS1	LRRC17	MFSD12	MTRF1L	RPL10A	SEMA6D	SPDYE3	SOX1	RP11-465I4.2	TSNAX-DISC1	EMD	RPS13	PIGP	CAMK2N2	RP11-127B20.2	USP2	TOMM34	BFAR	STX10	NPSR1	ZDHHC22	CYGB	PVRL1	PIK3IP1-AS1	HINT1	GABARAPL2	LRRC8B	MAN2C1	FGF1	CCDC97	AGO2	CCDC91	NEU1	PLAT	MYADM	THBS3	C1ORF56	ENC1	PLPPR2	LEPROTL1	RP11-154H12.3	TMEM222	ZDHHC11	PYGB	RPLP1	TBC1D19	BCAS1	DGKZ	DBP	AC144449.1	TMEM135	RAB40C	RPL7	RP11-463D19.1	CDC42BPB	BCL9	LINC00844	EPS8L2	TCF24	DCAF15	PGRMC1	CXXC5	KIF20B	PRKAR1B	ZBED5	FZR1	MVD	ATP5E	DOC2A	MYLK	WDR83	MESDC1	ZNF30	ZMAT2	OCIAD2	FGD5	NWD1	SH3GL1	KCNAB2	RRP1	SIK2	SERINC3	RP11-2H3.7	AHI1	KIF1C	JUND	BAG4	ERCC1	SOX5	CCNI	STARD4	LAMB4	RPS26	PLXNB2	RP11-130F10.1	PGPEP1	MIR181A1HG	RP11-444D3.1	TRMT13	CRACR2A	EIF3H	FAM153A	TP53I11	AC007392.3	RLIM	EAF1	ANKUB1	SRRM4	FAM229A	KIAA1033	CCNH	TXNRD2	RP11-321C24.1	SHMT2	NPAS1	RP11-766N7.4	DPF1	ABHD15-AS1	DYNLT1	RP11-759A24.3	MEG3	STK39	ADAMTS17	C2ORF72	ULK2	TTBK1	ANKRA2	LINC00202-1	SLC25A39	JDP2	DRAXIN	DAPK3	RAB3D	MOSPD2	HHIP-AS1	CTD-3239E11.2	MTIF2	RBM47	CPS1	GDI1	ATP2C2	SIPA1L2	VSNL1	FSTL5	SOD1	FAM195B	STXBP5-AS1	PDCD4	SLC19A2	ARNT2	SLCO4A1	MITD1	NDST4	SRRM3	GPR135	RERGL	IQUB	SYNDIG1	AC107218.3	ADCY2	RTN4R	ARRDC1-AS1	HSD17B14	GFOD1	RNF20	ETFDH	JPH4	HS3ST5	PPID	AC072062.1	ARHGAP11B	AC159540.1	MTCH1	CELF3	FAM19A5	ST5	SNAP23	PRMT5	PRMT3	ELOVL6	BRINP1	BHLHE41	PCDH8	ATXN7L2	NDUFV2	MAP3K6	ADAM15	SLC12A3	TMED9	SRP54	C11ORF84	FILIP1L	CMIP	NFRKB	KIAA1324	SEC61A1	REXO1	NOL4L	TBC1D2	IRF2BPL	RP11-114N19.3	RGS12	ACHE	GPSM2	VPS37B	CPT1A	PLEKHM2	TDRD6	LRRC56	BACH2	ZNF439	RP1-239B22.5	SPDYE16	AKAP5	ASPHD2	DIRAS3	C1ORF233	TMEM35	ARF6	PTPDC1	IGDCC4	CACNB1	KLHL36	JAKMIP2-AS1	EPHB2	NDUFC2-KCTD14	LINC01170	LZTS2	ZNF714	TTC5	PAIP2B	LRFN5	RABAC1	CDADC1	HHAT	RP11-498P14.5	USP45	CTD-2562J15.6	RPS15A	PLD3	PRPF38B	TPST2	VDAC1	GAL3ST3	NDST1	MNT	TRAPPC2	PLXNA1	RP11-53O19.1	RP11-369K17.1	ADRA1B	CCNT2	IQCG	EML5	C16ORF58	HIST1H4C	SLC39A11	HDDC2	RP11-449D8.5	SYT17	VWA8	FAM171B	ATE1-AS1	LSM14B	ACAP3	DNMBP	LINC01473	LINC01036	DNASE1L2	CDCP1	TIPARP	SCOC-AS1	PDGFA	CTD-2410N18.5	ADRA1D	AP000769.1	DDA1	SLC5A11	PRKAA1	SSBP1	DUSP1	GATAD2B	GPATCH1	TRIM13	NUP210L	GABRG1	PTPRE	RPS29	EXOC7	KIZ	LHFPL4	TCF20	ZNF480	BLCAP	ENSA	WDR74	TRAPPC8	HACE1	MAPK8IP3	RYBP	TCF25	MYO5C	MFI2-AS1	PRPF3	RP11-539I5.1	PDLIM7	CTD-2659N19.10	CBWD5	CAMK2A	MTX2	B3GLCT	KLHL35	FREM3	IQCA1	PMM1	ANKRD7	C9ORF69	CDH4	POLDIP2	ARHGAP21	SLC24A3	REXO2	RP11-1H15.2	HNRNPL	BAIAP2-AS1	LINC01344	MTURN	AC023469.1	MPP5	ELL	MTMR7	TMEM9	TNRC18	RP1-90G24.10	RP5-1044H5.1	F11-AS1	ATXN7L3	PPP1R35	LINC00152	KLF13	DDX18	GIT1	RP11-192H23.6	P3H1	RP11-35G9.5	PDE8B	TRIM67	ESYT2	KDM6A	DNAJB12	TCEAL2	RIC8A	GABRD	IL7	RP11-608O21.1	VPS13C	RP11-258F1.1	UBALD2	RP11-554D15.1	BIRC6-AS2	LINC00271	SIGMAR1	LCNL1	FAM135A	CNIH2	RP11-166O4.6	PWWP2B	ASIC2	RP5-1021I20.5	SULT4A1	RPS27L	ZNF138	C1QL1	DPYSL4	RPL3	COPS4	ZNF385D-AS2	GTF3C1	NUBP1	GULP1	LINC01482	RP11-479O9.4	RP11-381K20.2	BAIAP2L1	RP11-462L8.1	PODXL2	STK40	CACNG8	MIR4435-2HG	DNAAF1	ZFYVE27	BBOF1	KCNS3	PLEKHG5	ZC3H12C	AGAP3	KANSL1L	HCFC1	MFSD13A	CRADD	CACNA1A	CPNE7	ATP6V1B2	ZBTB20	RP11-650J17.1	COX6C	SNAP25	HPCAL1	SON	CTC-340D7.1	MYO9B	SLC27A1	RUNX1	AKIRIN1	RPL34	CLSPN	RP11-260O18.1	MT2A	MYCBP2-AS1	CALU	CDH20	PROS1	INAFM1	ATP13A1	RGS20	SCN1A	FABP6	AMPD2	DAGLB	UTRN	MPPED1	PSME3	NLRP1	GRIN2D	DEK	ADSS	BBS9	EYA2	CTIF	DLX2	KALRN	RIMS4	ADAM17	CACNB3	GGA3	NAP1L5	ABCA6	HFM1	KIAA1211L	RPS14	MPND	APH1A	ERICH1-AS1	SLC2A3	CTD-2309O5.3	TTC9B	CRK	ARPC1A	AF146191.4	NFYA	CTU2	RP11-867G2.8	SNAPC2	RP3-510L9.1	PXMP4	SKIL	LRRC61	NUMBL	NPFFR2	bP-21264C1.2	DLC1	ZNF248	CYP2E1	ZNF428	CITED2	GPRASP2	ADGRV1	VRK1	LHFP	RP11-30J20.1	RPS16	ZNF804B	HSPA4L	GINM1	LHX6	RP11-356C4.5	STAT3	SS18L1	CX3CL1	PER1	ZNF865	BMS1P14	KAT2B	EI24	TMTC1	TRIM28	LL0XNC01-16G2.1	ZNF766	MAPK4	ATP5H	RAI1	PXYLP1	NDRG2	RASD2	APOOL	CDK5RAP3	ARPP19	MGST1	ZBTB33	CAMK1D	SPDYE2	TMEM59L	GLIPR1L2	BCR	MKL1	ARL6IP4	CSNK1E	SLC52A2	ZSWIM6	NCBP1	RP11-417F21.1	RP5-1042K10.10	CCDC138	FSCN1	ESRRG	NUDT11	RP11-159G9.5	CHPF	NDUFAF6	SENP7	PRNP	PTPN13	ASPHD1	ADCK5	LIG1	CHRNB2	MAZ	RER1	XPO5	VWF	CTNNAL1	NWD2	TSPYL1	EGFR	CTA-384D8.36	CDKL2	GTF2H2C	SLC41A3	FRG1	TNS3	RAB3IP	R3HCC1	PTMS	POU2F2	TYW3	ZNF496	FAM126A	LINC01322	PXDNL	MRPL24	ECT2L	MAFG	RP11-110G21.1	RAB11FIP4	GCFC2	ETNK2	CHRM3-AS2	PSMD11	NLGN3	OMG	TFDP1	POLD2	ELMOD1	C3ORF62	SESN2	CA7	SCG2	CSMD2	ADGRL1	ABCA1	SPAG16	MYO16	MAPK6	BAK1	SLC25A5	CDKN1C	CHN1	CELF1	TSTA3	PDRG1	ARF1	POLK	RPL15	FADS1	DLG3	ZNF24	NRXN2	SNTB2	PAN2	SMG9	AC023590.1	EML3	RHBDD2	KCNQ2	GRIA3	ICE2	RP11-736K20.5	SLC29A4	RP11-418J17.1	ITGAL	ANKRD29	PCDH1	RP11-79E3.2	TBC1D2B	MAP3K15	CHD4	AC016831.7	MARCH4	SLC25A28	STEAP1B	SOCS4	LRBA	MYPN	GANC	UBA5	TMEM158	ARHGEF6	OPRD1	EPB42	RP11-58C22.1	USP35	P3H3	YTHDF1	ST6GALNAC4	POLH	CYP4F35P	GPAT4	PCBD2	ENO4	ITGAE	LRRC4B	CLMP	ANLN	TRIM62	OTUD7A	TOMM7	AC026167.1	ATXN7L3B	FBXL13	PPDPF	PPFIBP1	ERMP1	HCCS	KIAA1468	TAPT1-AS1	FN1	ZBTB16	IER2	SDHAF3	RNF219-AS1	IGF1	RP11-347C12.1	OLFM2	CCDC94	KCNH5	GPR83	NPIPB6	KDM5C	KCNMA1	KCNJ4	FTCD	CHST15	ANK1	RANBP6	NUDCD3	KIAA0895L	AP000892.4	IDS	GMFB	ATG4C	CDC26	NEDD4	NPM1	TUFM	CEP131	GATAD2A	ST8SIA2	NSG1	AF067845.2	PHYHIP	FAU	SQSTM1	PRDM10	AATK	SLC9A6	ATG2B	WDR26	RP11-679B19.1	HSPBP1	AC009961.3	BAALC	LINC00908	DYSF	PVRL2	ZNF253	SLITRK5	PIANP	STX1B	ZCCHC6	KLF6	LMTK3	CPSF3L	RPS6KA4	SMARCB1	ARVCF	CERCAM	TMEM9B	NEURL1	RP11-421L21.3	NDUFA12	PDXDC1	TP53INP2	GGT7	INTS2	FAM196A	CIC	TMEM70	P2RX6	RP11-703M24.5	SLC8A2	B4GALT6	NUP107	R3HDM4	CBFB	UVRAG	SLC25A13	HTR2C	GATM	SEMA5B	RXRA	SLC6A1-AS1	TXNIP	TRA2B	WDR13	ARHGAP29	DHFR	HCN2	CCSAP	MMP17	UPF1	HEPACAM	B4GALNT3	OSBP	ITGA8	CAPN15	CNBD1	ATP2B2	RANGAP1	FLT1	MRPS6	FGD1	A1BG-AS1	REEP2	CD74	GABBR2	CBX6	RANBP1	MEF2D	THOC6	C11ORF54	TUBB2A	SGSM2	ZBTB40	ORAI2	PRRC2B	EVL	ARMC9	TPD52	ASB6	MAP1B	RP11-770G2.2	NRGN	L3MBTL4	LONRF3	CDIP1	PRKRIP1	SLC3A1	EDNRA	PACSIN2	FMN1	PPIH	PIGN	MFSD6	FAM161A	ITGB4	BACE1	OLIG1	STAM2	SETDB2	RAB21	PEA15	RPL11	LINC00657	TRIM8	MAFB	AK9	HMGB3	NUCKS1	EIF2A	RP11-554F20.1	CIT	MED16	ZNF43	SLC2A8	ADRM1	ACTN1	ETS1	RND3	PLOD3	C8ORF4	TMEM161B-AS1	BRD4	LYPLAL1	BAHD1	RP5-827C21.2	CPLX2	ZBTB34	IQCB1	TMEM248	PDE2A	TMEM258	KCNIP4	AC079305.11	GLRA1	TCEAL8	SREBF2	CDK16	TRPC3	CDK5R2	ZNF441	PKN2-AS1	TRIM66	TSHZ3	MEPE	C12ORF4	NUDT10	SCAP	IDO1	NTN1	P4HTM	TWSG1	CCDC154	LARP6	TIAM2	ARHGAP27	FOXK1	ZCWPW2	TMEM232	RBM45	MRFAP1	YBX1	PAPPA2	KCNH3	AC016995.3	YJEFN3	AP006621.5	SHROOM4	APOLD1	CHPT1	ZNF790	CRY2	SCRIB	THOP1	DKK3	ZCCHC2	TCEA3	PTEN	FAT4	ASIC4	DTNBP1	LMO3	GOLGA6L9	DLGAP4	CNOT2	USP22	KIAA2022	EDF1	EPN1	RP11-267C16.1	CTNNB1	DUSP8	RPS24	RP11-349P19.1	RP5-945F2.3	SVEP1	CRYAB	EIF2AK3	CRYBG3	USP11	KDM8	MAK	CHPF2	CRAT37	SERPINB9	H2AFY	RP11-337C18.8	RP11-184D12.1	SGSM3	PTPRF	ARHGAP18	UNC5A	CA11	SLC17A5	AC099850.1	SF3B3	IP6K1	WDPCP	PTPRS	DYNLL2	QARS	WIPF3	CLSTN3	YPEL4	PRR14	SCD5	GBE1	PRRT3	MSMO1	UBOX5	TRMT6	CHMP3	GPR75-ASB3	PSMD7	MCTP2	INPP4B	ZFR2	SBK1	CRKL	P4HA2	SUMO3	NFIX	MIR137HG	ACADVL	SREK1	VIPR2	TDRD5	FAM135B	PSMD5-AS1	SMIM10L2B	RCN1	PHF10	MIRLET7BHG	ERAL1	BCL2L1	NSMF	BMP7	RP11-10L7.1	WDR20	ID2	MYRFL	PRKCA	FOXP2	EMCN	FAM73B	SNAPC1	RAB39A	BET1	PRPS2	PPFIA3	TMEM30A	COX7C	SYN1	PJA1	DDX1	RPUSD1	BMP2K	PPP1R16B	IGSF10	RP11-567N4.3	NPHP1	CCDC107	SERBP1	PRIM2	PRKCB	LIN9	RP11-318K12.2	HPS1	RAVER2	NOV	GNAO1	PTPRB	MYO18A	SYNGR3	ZBED3-AS1	NCDN	PRMT9	SV2A	KCNQ1OT1	VPS13A	SH2D5	TPD52L2	TMEM19	NCKAP5	ARPC5L	EPHA5	IFRD1	FZD3	LRRFIP1	DOT1L	HBS1L	PRKCQ	TBC1D13	HMP19	DDR2	FAM208B	EIF5	RLTPR	MAPK3	GMPR	GRIN1	DNAJB9	SCAF8	STK36	CMTM8	PFDN2	AP3B2	BRF1	OPHN1	NFATC2IP	RIMS3	LURAP1L	SRSF5	MPP2	EPHA5-AS1	FAM96A	SGSM1	RP11-317G6.1	SSBP3	ERO1A	AMOTL2	PGM2L1	ZCCHC7	FASN	ASAP2	DPY19L2	STX1A	RPS7	C6ORF106	FKBP14	CPNE5	TRIM52	DNAAF2	SUMO2	CC2D2A	FBRSL1	CLDN11	AC004448.5	FGF7	TTC6	RP11-18H7.1	HSPD1	RPL18A	USP3-AS1	RBM19	C2ORF76	PLAG1	DNAH12	MFN1	RP11-468E2.1	DNAJC19	RP11-527F13.1	DCBLD2	STIP1	KLC1	STX5	FKBP9	NET1	UBB	SLC38A9	NR2F2	WDR82	TMEM101	ZNF66	ETV1	ADAM19	SAMD14	ZC3H8	LINC00886	WLS	LINCR-0001	PPP1R13L	SPIN4	LAMTOR3	KNDC1	LINC01192	KIAA0586	NKTR	HMGCR	RP11-416N2.4	TOR1A	SLC45A1	FAM131C	LGI3	TAZ	ZNF385A	NPY	GPCPD1	ANGPT2	LIFR-AS1	BCCIP	RP11-545D19.1	MINPP1	DOHH	RP11-356J5.12	RP11-324O2.3	IGFL4	CASKIN1	SH3BP5	RP11-506H20.1	JKAMP	ABCB9	SUN1	RP4-548D19.3	FAM118A	ZC3H7A	WDR46	SMURF1	DDX41	NECAB3	JARID2	HDAC7	EIF5A2	RNF144B	FNDC3A	MECP2	ERG	PCDH9	DVL1	CHRM1	DUSP10	ANKRD24	SART1	DNM1	RMDN3	CFAP70	AC015971.2	SARM1	SLC9A5	SNRPE	G3BP2	TUBGCP6	ATP1A3	RAP2A	ZNF598	MLXIP	C14ORF169	RELN	TUBA1C	MAP1LC3A	LHFPL3	FOXRED2	C7ORF26	MIPOL1	INSIG2	RP11-1000B6.3	PILRA	ADAM32	FAM193B	NFIA	C9ORF142	PKN1	RAB5A	TMUB1	PIP4K2B	RPL30	CSK	UBA6	LINC01378	CPSF4	RPL6	PLEKHA1	CTNNA1	PPP2R4	SF3B4	IDH3G	APBB1IP	LINC01135	SNX8	ZZZ3	CTTNBP2NL	C1ORF115	SOX15	PPP2R2C	FBXL4	CTXN1	TXLNB	SCN9A	ADGRA1-AS1	SPTBN2	PTCSC3	NANOS3	SPTBN4	KLF5	ST3GAL1	SNRNP70	TCAP	CPB2-AS1	LONRF2	BCL9L	KLF9	UNC13B	ADGRG2	NTRK2	GAB1	RP11-1252I4.2	TMCC3	LAMTOR5	TAOK2	TRIM33	RPSA	CHRNB3	MMP24	PLA2G15	AK7	ST3GAL6	LRCH2	MRPS7	HTRA2	SCNN1D	SOX12	DDX10	EFNB3	PRIM1	AP000350.10	KCNB1	PRLR	C1QL2	FAM134A	CXADR	CLUH	ZGRF1	PTPRZ1	ZNF280C	LINC01563	TTN	AATF	VSTM2L	MTA1	MBP	CPED1	LY6H	ATF4	RP11-259O18.5	RNF25	PCDH19	LEPR	NAT8L	INTS1	AC097662.2	RABGGTA	GPRASP1	LURAP1	DNAJC6	OSGEPL1	SLC22A2	SLC20A2	ADAMTSL3	ARL4D	PHLDA1	GRIK3	KCNK3	LMNB2	TMEM209	NUDT15	SELM	DNAJC5	TMEM106C	LGR4	NHSL1	ZPR1	CST3	CELSR2	ATP6V0B	B4GALT5	ADARB2	ZNF680	KMT2D	MRPS5	SCN1B	HR	DPYD-AS1	MRPL50	METTL25	ITGA6	MRPS9	DCLRE1C	NACAD	TCTA	AC005592.2	NRSN2-AS1	CFAP47	PDIA6	ST3GAL2	CYFIP1	TRMT61A	TFB1M	LA16c-306E5.2	EVI5L	POGLUT1	SKAP2	RABGGTB	C20ORF24	ZNF675	RP11-814P5.1	MAP2K2	RP4-564F22.6	OTUD5	SDK1	ERBB4	PNRC1	YME1L1	ABHD17A	NLGN2	SCAMP5	ATP2B1	LYSMD3	PTCHD1	LDB1	ZNF280D	ORMDL3	NOL6	C17ORF100	RP11-57H12.3	SLC35F4	PDE7B	MS4A13	AP000304.12	NPPC	CHCHD6	TAF6	STXBP4	FAM153B	CDK8	MRPS18B	MYT1	CLIP2	NOVA2	STOML1	PRKCI	RP11-532F6.4	RP13-726E6.1	BOD1L1	RP11-59N23.3	ZNF839	DAG1	GABPB1-AS1	MAL2	METRNL	RP1-167F1.2	RP11-502M1.2	LARP1	ZNF596	CPLX1	LINC00877	CTB-107G13.1	RP11-385F5.4	TRIM32	RP11-584P21.2	SAP130	ELFN1	TUBE1	MAP6D1	ACOX3	ANKRD11	GGCX	FARS2	DGCR6L	AC114765.1	ENO2	TCAF2	LRP2	SEMA4F	IL17RC	GIGYF1	SNTG2	ARPC3	ZCCHC24	EFCAB7	GAS2	C1ORF101	SSU72	NCAN	NELFCD	PHAX	RALGAPA2	RNF121	DLD	AC058791.1	ATP10B	SLC27A3	PLPP5	AGAP2	CABP7	WDR5	PREB	DOCK1	RAD51B	PRRT4	AVEN	STK17B	RP11-886D15.1	RSL1D1	RGS11	EAF2	TM6SF1	GRAMD1B	CALCOCO1	POFUT1	SMCR5	IPPK	DCP1B	BAD	ZNF358	SCGN	IL6R	SMPD3	AL592183.1	PTGR1	BAG6	BRSK2	WDR63	BORCS5	TMEM63C	SH3BGRL2	CKAP4	FSIP1	RPS6KB1	ATPIF1	NTNG1	CCPG1	RPN1	KIFC3	TRIM27	GIPC1	ADGRL2	SPATA2	USP15	GALNT9	GAK	STK11	CERS5	DNM2	UST	CRLF3	DUSP3	PAPD7	STARD3NL	CTSB	HES6	RP11-804N13.1	UNC13C	ATCAY	SRSF10	CA13	DYNC1LI1	UBE3A	AP000235.2	GOLGA1	ZNF276	MIR34AHG	RASSF5	RASL10A	DERL2	PRDM2	RNF4	ANKRD34A	OAZ2	GSE1	VCP	JAG2	FBXW4	SYCP2	BCL2L14	MARCKS	RP11-72L22.1	SNRK	NDUFA6	P2RX4	GNAS	GPM6A	PLOD2	RSRC1	ZNF783	SAE1	ADRBK1	BCL7C	APMAP	FAM199X	ZNRF1	RAB11FIP3	XXYLT1	KIAA0100	PLCE1	APEX1	TADA3	PLPPR4	TMEM45A	COMTD1	KMT5A	ZNF793	SLC30A6	LRRC69	CAPZB	RHBDL2	AGK	GRAMD1A	ECI2	UBQLN2	RIMBP2	LMBR1L	RPP38	ZNHIT1	AP1AR	XKR9	ZNF124	LINC01060	GON4L	KLHL4	IDUA	SMG7	ZDHHC18	YIF1B	CTD-2528L19.6	KIAA0513	MRPS36	C2ORF47	SLC25A22	TNFRSF25	CSRNP2	C8ORF59	GLO1	CLPB	PIGF	C1ORF112	ARL5B	TTC39B	CCK	FBXL7	LASP1	RP11-214N1.1	TUBA1B	SYT3	PAICS	RAB8A	PROSER1	NEK7	RP11-70F11.7	ABCF1	ZNF497	FRA10AC1	PNPLA2	STK24	PPP2R1A	IL6ST	IPO9-AS1	RP11-1379J22.2	AC104820.2	ALPK3	ICMT	CENPC	COL4A3	KDM1B	ARID4A	DLG4	MRPL28	PRTFDC1	LINC00630	IGSF3	MTSS1L	PTP4A1	DLX1	HYOU1	BEX1	FGFR1OP2	NFXL1	C15ORF40	AKT1	PPP1R14B	METTL9	EPB41L1	SYNPO2	TMEM151A	VWC2L	LYNX1	POLR2L	ZNF644	TXNRD1	C11ORF74	C5ORF63	KIAA0753	TTLL3	PTBP1	ZDHHC1	PPP1R9B	FBXO41	SCRT1	CCDC59	LSM1	POFUT2	MSC-AS1	KIFAP3	SH3GLB2	IQCK	PITPNM2	RBM10	CLN8	FAAP20	THY1	SLC16A14	UQCRQ	AC090498.1	STRN4	LAMC3	DNAJC15	LCORL	ZMPSTE24	PRMT8	SEPT1	KIAA1644	GALNT16	CH507-528H12.1	MAPT	FH	FAM179A	RAB11FIP1	MORN4	KCNMB2-AS1	FAM46D	LRRTM4	RBMX2	RGS16	OVGP1	SCIMP	C6ORF10	HNRNPU	KLF15	LMO7	RP11-368I23.2	SLC12A5	NOX4	BARD1	CCDC85B	GGA1	TBC1D5	CARM1	PRRG3	SNX12	HEATR4	AC004951.6	DDX59	ZNF785	CARNMT1	ENTPD6	SSBP4	ASRGL1	DTX4	AOAH	TMEM241	DMXL1	EIF5A	PPP6R2	NREP	SLC32A1	PAK1IP1	ATP9A	ID4	RPS19	PIGG	RNF212B	UBASH3B	RNF24	FAM127A	MIR3681HG	JPH3	ZNF638	RAPGEF1	CCDC184	PIK3R1	RP11-720L8.1	CEP85L	SYT6	WFIKKN1	CELSR3	BBC3	ZAN	RCC2	RING1	INPP5E	LRFN1	RP11-548M13.1	EFNA3	C17ORF89	FUT11	TMEM2	FGF17	ZNF304	APH1B	GRM7-AS3	PHLDB2	EFHD1	PSMD8	SNX13	SLC35F3	PXN	CDK18	PER3	MINA	TPRG1	NAV3	CTSS	MRPS33	PPP3CC	AC009403.2	ADCY10	FAM21A	NEIL2	STX2	HPGDS	CENPJ	CAPRIN2	RP11-10K16.1	ZSCAN16-AS1	SHC3	NTRK3	PPP1R13B	HADH	DUSP7	EFNB2	NELFB	ZNF544	WDSUB1	CASC15	DEDD	PAX6	DTWD2	EMC3	RBMS2	SYNPR	NUDT12	KBTBD12	CAMK1	TP63	PLXDC2	EVA1C	FAM173B	ERO1B	TMEM51	DLL1	DCHS2	SLC1A4	GPR89A	DPY19L1	NDFIP1	FSD1	NAPA	SUCLG2	PARG	MALT1	SLC25A40	LINC00599	U2AF2	FBXL5	RNF219	GSN	SAMD4A	SRM	UBA6-AS1	PER2	RCBTB1	GAS2L1	C1ORF198	HSF1	NRDC	RP11-722G7.1	ARF5	CCDC85C	PKN2	DBNDD1	DNAJC28	CTD-2012K14.6	RP11-434D9.1	MTR	FLII	CEP350	MCMBP	OVOS2	SLC35B1	ARHGEF28	C12ORF42	RP4-660H19.1	CXXC1	RP11-457K10.1	CNTNAP3B	COX10	PNPLA6	PHF21B	BRINP3	LINC01106	NXPH2	EIF3B	TRIM23	CLIP4	ZNF383	CD2BP2	NPAS2	LARGE	ZNF263	SH3PXD2B	FAM13C	DAB2IP	PHKB	BTF3	C3ORF67	RP11-305B6.3	FAM96B	DUS1L	RP3-414A15.10	KHSRP	SHOC2	SMAD7	NRCAM	PLPP7	ST8SIA4	CSPG5	SPG7	MRS2	CBWD2	FXYD7	RAB4A	PMPCB	C12ORF65	XBP1	RP11-648K4.2	CTGF	NLE1	NAPB	LINC00116	MTMR14	UBL4A	NDUFA5	RP5-827C21.4	PRKG1	NOP2	MRPS22	KCNK2	GOLIM4	TSPAN7	DNAJC3	NRSN2	HPS5	WWTR1	MFGE8	ANKRD36B	RAD23A	CHST7	SCD	NUP50-AS1	RP11-712B9.2	RPS21	FAM49A	TACR3	TNPO2	LONP1	CCDC77	ACTR1A	SYT12	DUSP18	SYT10	SAFB	ANGPTL1	CACNA1C	ASIC1	MFAP3L	RBBP6	RRP1B	CEBPZ	BSG	CTC-436P18.1	PRR16	EPB41	NEAT1	ATP6AP2	FIBP	RP11-116A1.1	GTF2B	XXbac-BPGBPG55C20.2	CACNG3	GPR137	WDR12	UQCRHL	NDUFC1	ADD2	CALY	TSR2	HUS1	CDHR2	PLBD2	FAM98C	SEZ6L	FLJ27354	GTF3C3	SEZ6	PIP4K2A	MRPL16	STARD9	KCTD12	RP11-99E15.2	MOB4	GRIK4	CTC-551A13.2	SEMA5A	RIPK1	HS3ST4	RNF123	UTP14C	ATP6V0A2	PNPT1	CHORDC1	OAT	MECR	FAM107A	SPDYA	PSMB5	SRPRA	TRIB3	MAP4	PPP1R26	DPP6	SRC	RP11-157P1.4	PCDH17	RP1-69D17.4	MALRD1	CBWD1	RBMS3-AS2	LGR5	PLCB3	KCND2	E4F1	ZSCAN1	CDK5RAP2	NFKBIB	POU3F4	SMIM10L2A	ZNF175	DYRK1B	MEAF6	NUDT6	TIMM9	SERP1	AGAP6	TIMM23B	TUFT1	ZNF266	COX5B	RP11-142M10.2	EFNA5	LINC01524	CCDC144NL-AS1	FANCI	INPP5K	C19ORF47	ZNF169	TOX4	EIF3F	AACS	NCAPH2	HCN3	PRADC1	NT5DC2	MYSM1	ST8SIA5	RP11-74E22.8	CA1	CSAD	UNC50	SIGIRR	NPIPA5	GALNT2	RPS23	DTX1	DHX34	CRLF1	DHCR7	ADAMTS6	PSME4	RARS2	RP11-15B24.5	ADCK1	BCAM	SAMD1	NFU1	LRWD1	SPOCK1	NEK1	SLF1	NFIC	SLC1A3	C12ORF73	SNPH	GNG12	ANKIB1	COX6B1	KPNA4	YRDC	BOP1	POR	CREBZF	SAXO2	FAM57B	TPR	IFT81	MROH1	CFL1	SEL1L3	PTPRR	FAXDC2	MYH11	TAF1D	MAN2A1	ZNF414	SPRED3	DMXL2	DIS3L	CDK5R1	MYL5	SIN3B	ALG10B	B2M	CEPT1	RPH3A	DSCAML1	USF3	RP11-94P11.4	RAB27A	ZNRF3	ZCCHC3	LINC01242	WASH1	NR2E1	AAMDC	PPP2R1B	NSUN3	BAZ2B	GAD1	NMNAT3	FTCDNL1	EML2	SPEN	LETM1	PQLC1	ACVR2A	RP11-15A1.2	LPA	PWWP2A	TFRC	SYT13	PHACTR2	MAP2K5	GSK3A	XRCC5	CPNE3	CNTNAP4	PLCH2	USP20	WDFY1	AC110781.3	CNPY3	TBC1D1	HOOK2	STAB2	NME3	STK35	RP11-281O15.4	CENPV	PAQR3	GAR1	SIPA1L3	SRSF3	LZIC	AC007325.4	NUAK1	INO80D	NBPF3	MTPN	PPIA	SYNGR1	SEMA4A	AC007038.7	GGT1	INSR	IFT74	ARL17B	SUPT20H	RBM3	CRH	CAPS	BCL2	LIPE	YWHAG	STK32B	RP11-317N8.5	ZER1	HK1	SUSD6	LINC01125	PLPPR5	LEMD1	QSOX2	ZNFX1	SLITRK1	TENM2	FAM212B	PGBD5	EFCAB10	LRPPRC	PACSIN1	DCUN1D1	FAM19A2	CYP4V2	GALK2	ZNF667	MICAL2	KIAA2012	TTC37	FREM2	NYAP1	TMEM63B	CEP120	ZBTB26	CDC37	FN3KRP	XKR7	RP11-802F5.1	CREB3	RP11-470P21.2	FBXO18	ACOX1	RP11-530C5.1	SUGCT	FBXL6	PDLIM5	STX12	PDXK	NECAB2	HACD2	ARNTL	CSE1L	KRCC1	AC019330.1	AFF1	PPT1	ATAD3B	RPL13A	AC003991.3	RP1-274L7.1	CPD	AJAP1	CPSF2	PSMD10	POMZP3	ZNF490	SRSF11	MAPK8IP2	GRIA2	CH17-140K24.8	NACC1	PPP1R42	ZNF718	ADD3	SUCLG1	COPS6	DIRAS1	COX4I1	SELO	INSIG1	DLEU1	LINC00672	GFPT2	LINC00511	FAAH	POM121C	CAPN2	RP11-286E11.1	KLHL13	RP11-428O18.6	HAUS2	HGF	DLG5	VWA1	NDUFB7	VMA21	HUNK	EFHD2	MEIS1	RNF7	RP4-668E10.4	TATDN1	BAIAP3	KATNAL2	FAM19A4	FAM3C	TP53TG5	A2ML1-AS1	POLE	RP3-473L9.4	SCRN3	DYNC1LI2	VRK2	DHRS11	VIPR1	PPP6C	C16ORF87	ZNF688	TSHZ1	FEM1B	ZC3H12B	HTR2A	RPH3AL	E2F4	ATP13A4	MLH1	TRMT1	TOP1MT	DCUN1D2	VPS29	CDK7	RP3-399L15.3	UBE2Q1	UNG	ACAA1	SLC35B3	NIPSNAP3A	MAP1S	FUK	AKR1E2	RIT2	FAM13A	CORO6	ZNF277	C1ORF109	GRB14	PELI3	NPLOC4	GRIN2B	CASC6	RAB33B	GAN	PRKG2	HSBP1L1	GS1-57L11.1	LINC01090	LMF2	PRELID2	MMS22L	GTDC1	LZTFL1	TLE2	UAP1L1	ACTN4	VPS4A	SMYD5	LPAR1	DSE	CD151	ORC4	PSMB6	AC005786.7	ZNF639	ARFGEF1	EFHC1	RAB35	GALNT8	GREB1	CEP170B	MRPL1	NKAIN2	CCDC88A	PAK6	TMEM178A	CTD-2060L22.1	RECQL	HMGCLL1	MAP7D2	SLIT3	ADAM33	FAM65A	RP11-187O7.3	CUX1	MAPK11	PYM1	EXOC5	ATF6B	CYFIP2	SELK	EPG5	ACAT1	PEBP4	RBM48	ZMIZ2	C14ORF80	MRPL10	CRTC3-AS1	PHC3	FGD5-AS1	MRPL36	FGD4	DCAF6	WDR7	PCSK1N	NEDD9	CCT5	ATP5C1	TRAP1	INO80E	ACSL4	PIK3R4	HECA	FAM160A2	RP11-507B12.2	KMT2B	LIMK1	KLRD1	SMARCD1	TMEM179	IL1RAPL1	SLC4A4	JAK2	SLC6A15	FURIN	TMEM47	BTBD6	MXD4	DPYSL3	VTA1	DDX11	PYY	TPRA1	RAD51C	TMEM155	MBOAT7	DNAH9	RP11-618P17.4	PCGF5	ZDHHC15	TTC21B	GPC1	HSPB8	C17ORF67	ZBED3	PRDX5	PAPOLA	KIAA2013	PCCA	C9ORF16	DNAH11	RAB5B	PURB	AC074363.1	NNMT	CRB1	F13A1	RP11-310I9.1	TOB2	MTFR1	AGPS	CDC42EP4	SLC30A9	TMEM196	RP11-238K6.2	TBKBP1	BAP1	EIF4A1	NGB	FLRT2	TMEM201	PARM1	LITAF	ARHGAP15	CMC1	KIAA0141	HM13	RHBDD3	WDHD1	C16ORF95	PDPK1	FAM95B1	APOA1	DCAF16	CRABP1	MAST1	BCL11A	ZNF846	PDZD4	TMTC4	GORASP1	XIAP	LSM3	STX6	C11ORF65	PTHLH	AARS2	JTB	SCGB2B2	TPPP	AMER2	AC007193.6	RP6-65G23.3	RFXAP	USP32	ZNF385B	AMMECR1	C19ORF48	RYR3	LANCL2	SLC46A3	ERBB2IP	COX5A	RP11-3B12.2	RP11-195F19.5	ARL8A	RTTN	LPXN	TCTN1	LAMA3	CTB-12O2.1	NTNG2	AC009264.1	CTC-548K16.2	CHRNA4	EMC9	RP5-972B16.2	PIGT	UFSP2	VANGL2	RP11-389G6.3	GAREM1	CLPTM1	PRCP	AC013461.1	IQSEC1	COX15	FLRT3	LRRC16A	YWHAB	SMOX	ST8SIA3	UCHL1	ENPEP	CCDC125	HEATR5B	PRR36	EXT2	NKD2	SDC2	FTL	H2AFX	ORMDL1	NAT14	L3MBTL3	SORCS2	HSD17B4	EPHA6	KCNT1	EHBP1	PYGL	NPHP4	AGPAT1	PRC1-AS1	MRPS26	PCDHB10	MAP2K6	HCN4	SMARCE1	SLIT2	OOEP	FNDC3B	PPP2R3B	KBTBD2	HCG17	LDAH	CCDC85A	CYB5R1	CPSF7	ZCCHC17	ARL15	UBE2Q2L	RABGEF1	KLKB1	RAB15	SNAPC3	MSR1	CCDC92	WAC-AS1	CNNM4	POLE2	RIN3	KCNJ3	MCF2L	PTH	KCNC4	PSMC6	CAP2	PSRC1	RP11-586K2.1	NUP133	INTS3	AKT2	MTMR1	HAT1	NEDD4L	TRMT2B	NDUFB3	ZCWPW1	FERMT3	SMTN	MAPK8	MIR7-3HG	PATZ1	CPTP	PUS10	RUSC2	DLGAP2	TLK1	ATAD3A	FOCAD	TGFB2	ZNF160	RP11-542G1.1	TMX1	SLC39A14	ELK1	EEF1D	KHDC1	PLS3	DCLK1	PLEKHG3	CHCHD3	TM9SF4	PRR22	GSPT1	LRRC20	FAM213B	PLEC	EFCAB13	PHTF2	FAM8A1	GRIK2	THUMPD3-AS1	AZIN1	NOL7	STX17	CROT	ENDOG	NOC2L	PPP6R1	CBWD3	ZNF302	FOXO3	CACNA1I	DEDD2	PEX3	SPTB	LRRC49	SYMPK	ELOVL1	PPP3CB	SNHG7	PREPL	NUBPL	THOC5	RP5-1187M17.10	JAZF1-AS1	CARS	BLM	KIAA1522	RDH11	MED24	HDHD2	C2ORF74	RP11-122F24.1	CTD-2192J16.20	NHP2	PGM1	AZU1	NMU	KANK1	GRM3	SNUPN	ADH5	NEFM	KCNC3	APP	KATNA1	OGFR	OGT	IFT172	ZADH2	GLG1	CDH22	WWP2	HYAL2	WDR6	YAP1	CDC34	BBIP1	PPIB	AF131217.1	SLC22A10	NETO1	ABLIM3	PRPF19	RRAGB	NISCH	CHM	OSBPL2	CPT1C	CSNK1G2	RP11-242P2.1	FOXJ2	ZNF534	CCDC66	TXNL4A	MGAT5B	POLQ	PLCL1	FAM210A	MYO19	AC004158.3	DRD2	SUPT3H	ZNF830	VARS2	CSNK1G3	ALG9	SLAIN1	RPS25	IL34	SMUG1	RNF207	ACBD5	GFAP	PGK1	GNL3	SPSB3	RP11-6C14.1	OVCH1	RP11-120D5.1	RAPGEF6	SHANK3	MLEC	MGA	PHKG1	TRIM3	GRIK5	BRD7	CLTB	CCDC82	ZNF44	ACOT7	NOXA1	TRPC5	CH507-513H4.1	LPCAT3	METTL4	URB1	CDAN1	SLC1A6	PTPN2	BOLA3	RGAG4	PPM1E	FAM227B	BRIP1	DEF8	SRSF4	DACT3	RP11-234B24.6	PRAF2	CTD-2540M10.1	BCAS4	GPAT3	SLC4A3	SPCS3	PPFIA1	APBA2	SLC15A2	CHCHD10	LGALSL	TBC1D10B	RP11-454P21.1	YIPF4	ZFYVE16	UQCC2	CBL	POLR3K	BRD8	STARD4-AS1	GAS7	RP11-403B2.7	HMGA1	CNTN6	GUCY1A3	CLASRP	PANK1	USP10	POLR3E	NAA16	DRC3	SLC35C2	RP11-849H4.2	DDX11-AS1	KDM5A	TBCD	ABHD8	CCNYL1	GANAB	FTH1	RP11-499F3.2	KLHDC10	MARCH1	EIF3L	SUMF1	HNRNPDL	AHCTF1	POM121	VSTM4	L3MBTL2	LIMD1	ZYX	ARFIP1	IFI27L2	ARHGEF25	TRPC6	RP11-10K17.6	OTUB1	NICN1	KPNB1	DGCR2	LAMP1	VPS8	GBA	C8ORF37-AS1	MRPL27	WWP1	NIM1K	PEX7	HELLS	MOGS	TMSB10	ZNF121	NMRK1	SLC38A2	MAN1B1	GOLPH3	C2	HNRNPK	LTBP4	PFKP	RP11-556E13.1	SEC11A	ZNF316	ZNF33A	CTB-55O6.8	ZMAT1	TDP1	NAV1	DGAT1	RORA-AS1	ATXN2	TPRN	TBL3	ENOSF1	HKR1	PGBD1	RP11-382A20.5	PLXNA3	CCDC109B	TENM3	RP4-777O23.3	TSSC4	IST1	UTP23	EDEM1	VOPP1	BTBD10	SUCLA2	BMPR1A	TMEM129	SLC35E4	CYB5B	NBL1	CTC-487M23.8	SNX11	SMG1	LPCAT2	RNASEH2C	DOK5	SEL1L	MTRNR2L3	RNF34	CHMP6	PRKACA	FBLL1	WDR75	PABPC4	POLR2D	NOVA1-AS1	PMS1	RP11-514O12.4	RPS2	UROS	SEMA3D	CLMN	THUMPD2	TOB1	PSEN2	ZNF737	PHLPP1	EIF3E	DPF3	SESN1	CALM3	TBC1D4	RP1-15D23.2	RAB11FIP5	OLFM1	LY6E	KCTD9	YIPF6	KCNF1	ADAMTS2	NPIPA8	NIPA1	CTD-2117L12.1	C1D	NAB1	NOP10	FEZ1	TAB3	UBTF	LINC00624	DCN	GAS6	ZDHHC14	SAP30BP	ABLIM2	EDEM3	CHGA	CDH26	TNR	EEF1A1	CPOX	DNAJB1	FBLIM1	PTPRU	SLIRP	PKHD1	CDH18	MT-ND1	CROCC	SIAH3	GTPBP2	ENDOV	SOGA1	AC002116.7	POLR2I	SLC25A11	RP11-672F9.1	ATP1B1	RNF208	NEK9	RP11-146F11.5	ARG2	GOLGA2	NDUFB5	UBE2D2	SULF2	GPR37L1	LENG8	RTN2	MOXD1	PDE8A	TELO2	CASC1	SLIT1	MED13L	LSG1	TMEM120B	DCXR	POMK	UBE2K	RP11-360L9.4	SERHL2	MKL2	CDC5L	STK25	RP11-77P16.4	CDK20	LRRC75B	HRSP12	MRPS18C	TCEB3-AS1	FHIT	PECAM1	RNF2	SLC25A26	CTD-2380F24.1	FARSA	ZNF254	PCSK6	RP11-238K6.1	SEMA6B	KIF5A	DMTN	RAB11B	PNMAL1	PXDC1	CADM3	COG4	TBC1D25	NR1D1	HNRNPUL1	RFPL2	RAD50	MTBP	PLEKHJ1	POLA1	MYOCD	SLC8A1-AS1	CD8A	C16ORF72	DIMT1	RIMS1	CSF2RA	LRCH1	PCBP4	YIPF5	VAV3	OSGIN2	CNOT6	AC092835.2	COG2	ACYP1	IL17RA	CSNK1D	SLC2A1	CFDP1	AP3B1	LINC01138	MIR181A2HG	DCAF12	SSR2	GBF1	AVPI1	GS1-256O22.5	ZNF232	RP4-724E13.2	ANKRD54	ZNF749	ELL2	CUBN	ZNF324	ZNF32	MTRNR2L12	LRRK2	ZNF528	KIRREL	NDUFA2	UGT2B28	CCAR2	NDUFS1	ODF2L	KIAA1549	TESK2	ARPC5	RP11-64D24.2	CDKN1B	ZFAND4	METTL17	MYLK3	ANKRD42	ATP1B2	INTS4	MTMR8	ATP6V1C1	ALOX5	RP11-464F9.21	IDI2-AS1	CDC42SE1	AIDA	SCOC	ANAPC11	PCSK4	LINC01013	EIF3K	MIR646HG	CTC-340A15.2	TCOF1	TSPYL4	ECI1	PMEPA1	PPCDC	MLF2	AP4E1	ATP6V1F	SDCBP	RBMS1	NDOR1	PEX14	RGS9	MYO6	TMEM198	ATP5F1	USF2	LRP8	TMED4	ZXDC	TMEM161B	ABHD17B	CECR6	ZBTB7C	FGFR2	KCNAB3	THUMPD3	PELI1	NNT-AS1	TMC2	SULT1A1	ZRANB3	SYNPO	CEP63	SHFM1	NBPF20	CCDC65	ZNF189	SREBF1	MYH9	DDX51	TSPAN33	FAM66C	PIAS3	TOR1B	RP11-195F19.9	FBXW2	NME9	ALG6	PDE10A	RPS6KA3	RP11-142A5.1	SEMA3E	STAU2	SHISA9	CASKIN2	SLC25A29	FAIM2	CEP162	CHKA	FBXO31	CCR10	INPP5J	CACHD1	SARS	DGKK	FBXO8	ZNF668	RRN3	ZKSCAN5	PAF1	ULK1	ISLR2	MAGED1	URGCP	RAD54L2	JAK3	ARHGAP5	TTC14	ITPR2	TMEM150C	RP11-343H19.1	RP1-27O5.3	IQCH	CBLB	PTPRQ	ATP5G2	TUBG1	CCBE1	LRRC34	PTPRG	MXD1	KCTD17	TNFSF13B	RAPGEF2	GDAP1	RP11-481C4.1	TMEM87A	CEP95	CABIN1	MIB2	HMGB2	CANX	RP11-166B2.1	VPS18	WIPF1	RP11-124B13.1	CCDC159	TPGS2	G2E3	PAXBP1-AS1	ATG13	SLC44A1	CREBRF	TVP23A	TCEANC2	LBR	RUBCN	PSMC5	PKM	CDR2L	CNOT7	IQSEC2	EPM2AIP1	NXPH1	ZNF518A	BRD1	FOXRED1	GHDC	NR1H3	IQGAP1	APBA1	NACA2	CAMKMT	NUP155	NAP1L2	ST8SIA1	ADAMTS19	RAPGEF4-AS1	RP11-88I18.2	BNC2	ALDH1A1	VPS39	TIMMDC1	LINC00290	PYGO2	MYT1L	STMN4	CLCN4	DFFB	MGST2	ABL2	PTCH1	AC009948.5	CLIP3	SLC38A6	NUB1	RP1-184J9.2	UNC5D	EXOC2	FGF9	ZNF219	GRIA1	MMP16	ATP8B4	SIN3A	JADE1	GCA	NUDT9	PPARD	GHITM	ACVR1B	CELF2	AC011997.1	LPCAT1	ZNF615	KCNC1	SH3GL3	TOP3B	KPNA2	CLYBL	RTN4IP1	AC005537.2	DNAJC30	SLC40A1	MXI1	DERL3	C11ORF24	ZDHHC8	FRY	AHRR	RP11-314N13.10	RAB8B	SET	YARS	CDHR1	SYCE1	GABRB3	RP11-10L12.4	RPP25	CHST9	ANGEL2	GNB3	MRPL4	POLG	C19ORF53	PRMT1	NBAS	AP1S1	VPS36	OSBPL3	STXBP6	IGLON5	POLR2K	CNN3	ENPP4	RNFT1	DGCR6	NDUFAF4	WTAP	CD163L1	PTPN9	C19ORF25	SNAPC4	RALYL	ME1	FAM65B	TLE4	NIN	HGS	TOM1L2	BTBD2	CYB561	DDRGK1	KIFC2	GS1-120K12.4	C9ORF147	NBEAL1	CNTLN	GGPS1	EFCAB14	PHF24	EID1	MLLT3	HPD	CD83	LANCL1	CELF4	AP4S1	SUPT16H	RELA	RGL2	TRIM69	TTC8	TCEAL5	USP5	CETN3	PDP1	EGLN3	CADM4	SLC2A4RG	ZDHHC21	FAM234A	KLHDC3	CEP104	SLC12A9	COPS7B	RP11-192P3.4	IMPA1	CCDC88C	TOMM20	ALK	SCAND1	ROR1	FAM21C	DFNA5	GNAI2	TNS2	RAPGEF3	C16ORF62	ANKRD26	AAMP	NUPR1	SURF4	ADCYAP1R1	ENPP6	LRP3	RSPO3	HMGN3	MEGF8	OSER1-AS1	NBPF1	GALNT11	NAIP	PDCD2	LINC00342	CIZ1	PIK3CB	KCNC2	ZNF235	RP11-452H21.1	IPO11	GRM1	COMMD9	REEP1	PGM3	REC8	MCPH1	FAM189A1	GRPEL1	QRICH1	KHDRBS1	ST3GAL5	ANKRD50	RXRB	RP1-111C20.4	CFL2	RP11-364C11.2	WDR11	COQ7	DIP2C	MELK	SHTN1	ANKAR	SRSF9	FAM69B	SLC12A2	PDIA4	PPARGC1B	POLRMT	BIN1	PPIL2	RAPGEF4	RNF41	HGFAC	CALM1	SETD4	ENY2	NPR3	CES3	EID2B	BEND3	CHST10	LYRM7	NCOA5	NCLN	CNDP1	RP4-565E6.1	ZNF382	MMADHC	EFTUD1	GTPBP4	PCYT2	DNAJC3-AS1	KCTD20	NCBP2-AS2	CDC40	TMEM121	TMEM246	ELDR	PUS7	PSTK	IL1RAP	AC018816.3	BAZ2A	BTBD7	UPP2	NR2F2-AS1	SLC22A17	JAG1	RNF157	DTX3	MPC1	RBBP9	PDGFD	NECAP2	ASTN2	IFT57	PLA2G12A	EGFL7	MAP3K3	YPEL3	ANKS3	LRRC6	PIGK	CTC-490G23.6	FBXW7	SPRED1	TYW1	AC016907.3	DNER	NDRG4	CCDC178	ZNF703	FAM127B	SYNGAP1	FLG-AS1	BRSK1	TDG	GSTM4	DUSP12	ROCK1	KIF4A	CUEDC2	SPTLC1	KDM4B	DACH1	C9ORF85	CSTF3	TEX36	EXOC3	MARCH2	TRAM2	MMP28	SSR1	TRO	SLC27A5	RAB37	SEC24A	STK4	CCDC148	ALDH9A1	PHF20	TMEM25	SCRN2	ABCD4	MOBP	KCNK1	CIRBP	TRPM3	TUG1	N4BP3	PRIMPOL	ZNF404	TRMT1L	FAM217B	PAG1	KIF6	WDR45B	AC037445.1	DDX58	TTLL4	AP1S3	GOLGA8A	USP24	RP11-83A24.2	SNX2	DDX5	BLOC1S4	C16ORF45	DPH5	LIMCH1	CPSF6	LRFN4	COPG2	ZNF565	MED22	ADAMTSL2	ADCY8	MME	FLRT1	TMPRSS9	RP11-286O1.1	RP5-896L10.1	FAM118B	COQ4	RP11-596C23.6	PENK	PLEKHB2	CHCHD7	GIN1	LINC00299	LARP4B	CENPB	ZNF429	EGLN1	ANKRD52	COL5A2	PTPRN2	KCNH8	ZFP2	MATN2	TMEM55B	CD24	KRI1	CCNE1	OSBPL9	MORF4L1	ZFP30	KIF1A	VAC14	RIOK2	THRA	CMBL	TMEM11	MRPS31	WBSCR22	RFK	CCNT1	IFFO1	RP11-348J24.2	RP11-894J14.5	HEXB	PDE6B	RP11-367N14.2	CACNA1H	DMPK	MRPL39	PDE7A	MICU2	EMC4	CABLES1	HMGN5	PLCD3	CTD-2337A12.1	RXFP1	MRPL54	CDC23	KLHDC4	C4ORF48	RPL36AL	FAM43B	AK5	PPARA	NAP1L1	SYT4	HSPH1	BTBD11	SHISA6	ZNF720	SLC7A8	RP11-368L12.1	C3ORF70	GATC	YWHAQ	CD46	DENND6A-AS1	AC012358.8	RNASEH2B	COQ5	POLR3B	BCL6	PIP5K1B	RFFL	PTPN18	PPM1B	ORAOV1	WNT16	LRRTM3	AIMP1	ECE1	CEP290	ACTR3B	SLC35A1	PEBP1	IGFBP7	SLC9A7	ENDOD1	SMIM13	CCDC7	GSTM3	GDAP1L1	WHSC1	PARP11	ZNF687	AP000797.3	ISG20L2	FADS3	C9ORF72	PHLPP2	RBFOX2	ELN	KIAA1958	GPBP1L1	LURAP1L-AS1	ZNF347	UBAP1L	FAM120B	TRAK2	SLC9B2	AGPAT2	HTT	ERMARD	ISG15	AES	ACOT8	RP11-486O13.4	B4GALNT4	MED19	SMAD4	CFAP97	UBR5	USP40	ELMSAN1	ARHGAP17	MCM7	RHBDL3	PDK2	TCTN3	GPHN	MTCP1	SFPQ	KITLG	MEF2C-AS1	SPIN1	DYRK1A	GNG12-AS1	CFAP46	PRKAB1	COQ10B	DCP2	BTBD3	NUDT21	MUT	EPS15	SSH3	OXCT1	KCMF1	BTBD8	MCF2	TOMM70A	CENPQ	MUM1	CDC73	AC012593.1	SSH1	NEFH	RP11-162A12.2	FRS3	ACOT11	CREBL2	MAPK8IP1	ANKRD46	ANP32A	RP13-143G15.4	DMTF1	SLC12A6	CLSTN1	RP11-16C1.3	RP11-410L14.2	DRG1	OGFOD3	DGKQ	DCTPP1	C3ORF20	GSG1L	ARHGAP35	PRRC2C	GRIPAP1	RP11-944L7.4	PRUNE2	ARIH2	POLA2	OGFOD1	RPL10	KIAA1429	PACRG	C5ORF49	ZNF658	STAT5B	SERTAD2	CYP46A1	FGF12-AS1	METTL14	DYM	RP11-328K4.1	CALCOCO2	CA8	PDGFRA	CCDC124	TRIM16L	INVS	PLPPR1	CABLES2	ACSS3	GAD2	SSR3	ZNF561	RP11-351A11.1	MCMDC2	RP11-306O13.1	TMEM182	USP9Y	EPB41L4A-AS1	UBL5	CHD2	USMG5	IPO8	LINC01588	LYSMD2	RCAN3	TCF12	GSTP1	TSNARE1	FAM98A	BANF1	CCDC174	KCTD16	TYRO3	SMCHD1	TUSC2	IFI6	PFKFB3	ZNF408	ZNF569	TMEM132C	PDE4DIP	PHF23	SEC23A	CLCN2	DNAJC24	RP11-317J19.1	TSEN2	CHST2	ATF5	TCEAL1	RBKS	RSRC2	ST7L	RP11-118M9.3	FAM182B	FAM174A	BBS2	SNX10	FBXL12	POLR2A	ABCD2	CDC42	ARX	PGAP1	FAM149B1	RASGEF1B	UBXN4	NUS1	OSBPL5	PCGF2	RAD52	EIF2B1	ATF3	HPS4	SLC30A1	ESCO1	UBE2S	TRPM4	MSTO1	RP11-255M2.3	GPATCH3	FLYWCH2	TERF2IP	LRRC36	SFT2D1	THADA	APOE	JMJD4	ZNF48	RP11-532N4.2	XPC	MCM9	SEC63	GPR22	SLC9A3R2	HSPA12A	YKT6	AAGAB	TARBP1	ZBTB25	ARL4C	SNX16	MGAT4B	MTHFR	VPS41	KRBA1	RBM20	L1CAM	AC104088.1	SLC20A1	QTRT1	MIA3	THUMPD1	CLK4	EFNB1	SEMA3A	ISCU	AR	EMC1	AZIN2	C12ORF57	ST8SIA6	EHMT2	SPOPL	RP11-885B4.1	LSM6	RNF6	PCGF3	TMED8	BACE2	SEC24B	RP11-553L6.5	JMJD6	MAP3K9	COL5A3	MLIP	UGCG	PBX2	CAMKV	RP2	LRRC41	VAV2	WDR66	ROMO1	NELL1	WWC2	DTNA	TMEM130	NUDT22	SASH1	MALAT1	PLCXD2	EXOSC1	SGCZ	KLHL32	GLUD1	ALAD	NDUFB4	ASXL1	RASEF	BANK1	PPP2R5D	AP000487.5	CMC2	ASNSD1	PLEKHM3	RANBP9	RP11-422J15.1	ETV3	FNTA	RBFOX3	COX20	RPS8	LSM10	MTIF3	UTP18	TMCC2	VPS11	RP5-862P8.2	PPP5C	PA2G4	CORO1B	DLGAP1-AS4	SV2B	TMEM132A	ATG5	STAT2	NFYB	SLAIN2	DIS3	KCNG2	ATP5SL	ATP6AP1	AGRN	POLR2J3	FAM85B	NDUFB1	CCDC113	PLA2R1	TOP1	RP11-1263C18.1	KAT6A	PRRC2A	RP11-379H8.1	CXORF23	CFAP161	ZNF326	SIRT4	QRSL1	THOC2	RP11-390N6.1	RP11-473C19.1	CPEB2	BCL7A	PSD	FAM160B2	ZIM2-AS1	TTLL7	GRID2IP	LINC01004	XAB2	CNKSR2	TRIM65	FUCA1	SEMA3B	RFX1	ASAH2B	ERCC3	E2F6	DENND1A	AGL	CYHR1	STK32C	DENND6B	MAVS	PAFAH1B2	HOPX	DISC1	SEL1L2	RP3-402G11.26	PPP1R26-AS1	GLRX	GNA13	DNAJB6	PDE3B	PDIA3	UGGT2	PIP5K1A	SIRT2	TMEM127	SLC6A6	ADI1	ANXA11	ZNF329	HABP4	COMMD10	TMEM254-AS1	SEPT3	ZSWIM8	GREM2	DOCK7	CDR1	CBR4	SCN3B	PCNP	ZNF630	IRF2	MCUR1	ZNF226	RNF40	GGA2	NCBP2	KCNK12	GTPBP1	HPCA	TSC22D1	THRB	DDIT4	CEBPG	RP11-2E11.9	GNG7	ATP5A1	AKAP11	CEP128	UTY	TMEM160	DANT2	ZNF571	LEMD2	METTL22	CTD-3113P16.11	ZNF251	CCT2	DYNLT3	MZF1	NDUFA1	ADAT2	DHX40	CEP170	CDC14B	PTAFR	U2SURP	GLT8D2	FAM160A1	BRI3BP	COX19	TSGA10	RAB2A	RRP7A	POLR2C	TTC33	CEP85	EVA1A	RAD18	RCAN2	RNF168	SLC9C1	HDX	UQCRH	TNFRSF21	LINC00884	KIF16B	EIF4A3	ZNF350-AS1	DENND1B	ADARB1	COPS2	AC011513.4	PDIA2	RAB3IL1	KCNJ9	PMS2	DBN1	PLXNC1	HS6ST3	THAP6	POLR3G	CERS4	SNHG8	ERMAP	ATOX1	SLC45A4	SLC14A2	DSCAS	MAP1LC3B	SPARC	LMO4	CPEB1-AS1	ZNF765	ATP6V0D1	RP11-141O11.2	CASC4	COX7A2L	GNB2	FKBP1B	TMEM116	HSPA13	PGLYRP2	NADSYN1	DCAF17	TVP23B	PRSS23	DDR1	ADAMTSL1	IPP	EXOC1	KHDRBS2	RP11-206L10.9	SART3	H2AFV	LINC01184	EIF2AK4	RP11-692D12.1	ATMIN	ANAPC16	ZNF395	CACYBP	TAF5	LUC7L2	HS2ST1	MPPED2	BBS7	AC007251.2	BNIP1	CBX3	BRMS1L	TFCP2	PLXDC1	KCTD3	PITRM1	TTC3	PHACTR3	DBF4B	PSMC4	GPATCH11	CKMT1A	HMCN2	ALDH18A1	CREB5	CAMSAP1	NARS2	PBX3	PKD1	KIAA1107	PIGZ	TMEM185A	EHD3	MCTS1	C6ORF48	TRRAP	OXSR1	RP11-638L3.1	RP11-382A20.3	AC004053.1	AP001505.10	CRBN	RP4-537K23.4	LUZP2	RBM17	RNF11	WDR33	MYO10	STIM1	ZBTB10	GPC3	RP11-547I7.1	TLE1	PEAK1	SNAP25-AS1	LETM2	RBM8A	ALG2	RMND1	C9ORF84	EFEMP1	ANKRD17	PAM	HS3ST3A1	H2AFY2	PRH1	GPR89B	MT-ND2	GPRIN3	LYSMD4	HEPHL1	CNOT10	HSF2	RPS19BP1	WIPF2	ZNF362	SLC35B2	CACNG2	ZNF667-AS1	DCDC2	CAAP1	MTSS1	TMEM167A	DHX8	LDOC1L	NOP56	VAT1L	SUMF2	AIF1L	ZNF83	CTD-2143L24.1	CSNK1A1	EIF4E2	RAB24	B3GALT5	RP11-384C4.7	KIAA0825	RUNDC3A-AS1	MID1IP1	RCAN1	RAB39B	DOPEY2	ADGRB3	SGK223	CLHC1	ATN1	RASSF1	TMEM136	ANK2	ABCC8	HERC3	PYURF	GP6	EMID1	SULF1	ATIC	HSPB11	YEATS2	ATAD2B	HEATR3	BSN	MFSD2B	CBX1	COL27A1	CDC123	OGFRL1	CBLL1	KATNB1	PHB2	SAMM50	POMP	TSC22D3	FCHSD1	APOO	LSM12	CMTR1	RFXANK	BCL11B	CNTNAP3	CTSF	GTF3C6	OGDH	ZNF143	SNHG25	NRIP3	TPTEP1	ENAH	CTSK	LACTB2	AC073283.4	RIPK2	CTTNBP2	ARL17A	KDM7A	GPR155	NDUFB11	ZNF776	RP11-266O8.1	BUD31	ADAMTS9	SRA1	ANO6	GSR	CA3	TOR3A	DENND5A	KLHL9	PHF1	AC005037.3	CCDC7.1	PLXNA4	VDAC3	RNF216	LINC01435	DNAH14	SPPL3	NAF1	LAMTOR2	MDGA1	SYT2	ARHGAP12	CTC-559E9.4	ZFYVE9	LINC01392	ZC3H13	SCCPDH	RP11-305L7.3	CDK11A	CRTC1	PLAUR	ERAP1	UBQLN4	CNTNAP1	MCHR2	PHEX	RP11-739G5.1	ALDH5A1	TARS2	BSDC1	HIBADH	TOX	ATG12	PCF11	CGRRF1	GFM1	KLHL5	LZTR1	SLC25A43	MAP4K5	GALM	PRKD1	KTN1-AS1	ZC3H7B	RPS27	CTD-2007H13.3	KLHL25	TAF10	ASTN1	FBXO11	CCDC122	UBE2Z	TTC23	PWAR6	FAM171A1	ZNF614	HNMT	PIGQ	AFAP1	SLC16A7	URM1	ATXN10	FLYWCH1	PEX5	PPP1R9A	GPR180	CCDC149	PSD3	SEC16B	PMM2	HECTD3	CRNKL1	NAMPT	PCOLCE2	TCAF1	EFR3B	PRRC1	BOD1	SLC9A8	ATG4D	F3	TOM1	PTDSS2	AC007277.3	PRKAG1	CPSF1	ARHGEF1	UBC	C14ORF132	KRBOX4	ATXN2L	SLC4A10	RP11-472M19.2	HMOX2	MRPL22	CLEC12A	JMJD8	FIRRE	ARL14EP	PABPC1	LRFN2	DPY19L3	RP11-82O19.1	SEC16A	CMTM6	NUDT2	AFG3L2	RAP2B	TACR1	PAIP1	ZNF260	GRAMD4	PIDD1	FAM234B	UPF2	KIAA0196	TMEM115	MPDZ	SLC5A8	ASPDH	ARHGEF17	CDH2	RUNDC3A	RWDD4	NR2C1	RNF165	MAST3	DPP7	ZCCHC12	MNS1	COL25A1	FAM120AOS	TOR1AIP1	FASTKD1	MT-CO1	TMEM191C	ZNF711	ADAP2	PRDX6	GEN1	MATR3	BCAS2	B4GALNT1	ZFYVE1	PODXL	GDPD5	ACTB	MAGI2	ASAH1	CELSR1	RAC1	MIR100HG	RP11-541P9.3	RP11-588H23.3	HS6ST1	STK11IP	IMPDH2	TUBB2B	MFSD3	EOGT	SOX9	VPS37A	DAPK1	KCNK4	STX7	RP11-386G11.5	ZNF134	ERP29	ATR	SLC2A5	N4BP2L1	RAN	TBCB	VCPIP1	LYPLA1	RBM6	ZNF91	TPGS1	LYRM1	UBAP1	ZFAND5	SALL2	CCDC181	TBCC	FAM222B	BCORL1	NBEAL2	ZNF510	SH2B1	CSPP1	SESTD1	CWF19L2	LINS1	AC007796.1	RERG	ZCCHC9	LINC00869	BICC1	RPTOR	LINC00894	LRRN2	ADAMTS20	LDB3	TNFAIP8L1	CATSPER2	LRP12	MRPL57	TEX15	MOSPD3	TRIB2	MLXIPL	C9ORF153	RPRD1A	P4HB	ICK	MRPL52	TEF	RP4-704D23.1	SREK1IP1	SSNA1	COL4A4	MUTYH	FBRS	FAAH2	ALS2CR11	GDI2	ALG8	ANXA4	EPAS1	RP11-103J8.1	C12ORF45	AGFG2	RNF19A	INTS12	TRAF3IP2	UBE2T	BNIP2	RP11-319G6.1	ADAL	RNF170	XRCC6	MAPK9	CLNS1A	ALG5	MAP3K4	PTN	SEZ6L2	RP11-307P5.1	FAR1	BAG1	HCRT	MED6	ADAT1	TCAIM	ATAD3C	GPR176	MFHAS1	CHMP1A	MECOM	S100A6	IQCH-AS1	CDC42EP3	AK4	RP11-166B2.8	ADAMTS10	MARCH9	CAPNS1	SPRN	MCM4	SF1	SNTG1	DCTN6	MTA2	ATP8B2	ARHGAP24	AC067959.1	SNAP47	ARFGAP1	RCCD1	LAPTM4B	TXNL1	DHRS4-AS1	ZNF800	DLX5	ATP5B	LINC00882	BASP1	PSMD14	MVK	KREMEN1	EYS	DPYSL5	AFF4	WDR47	MEMO1	PURA	FAM89B	PDK3	ACP1	STRA13	NEMP1	TPT1	UBE2Q2	ERI2	PEX6	RTCB	PXDN	BRWD1	FXN	ADAM11	STEAP2	CSNK2A2	ARMCX3	TRAPPC2L	TRIM16	RP11-1055B8.4	PCNX	TBC1D12	SAMD5	GDA	RP1-28O10.1	UBR3	FSTL4	CLDN16	GRAMD3	UGP2	TMEM263	IPO5	PAK4	SF3A2	ZKSCAN2	RP11-150D5.2	SS18L2	RBM26	MADD	CCDC180	SLC35G2	AP2A2	MAPK1IP1L	DCTD	COL6A6	FAM168A	CALCB	USP33	LHX2	FBXL15	PPP2R3C	AC108142.1	XYLB	ARSG	LZTS1	RP11-345P4.9	PI4KA	RP1-209A6.1	PANK2	TAF1C	SFI1	RP5-921G16.1	ZNF579	KAT8	TGOLN2	POLR3C	TBXAS1	SKIV2L2	ABCC1	CDYL2	SHISA8	LINC01567	FAM45A	LGALS3BP	TNK2	API5	FAF2	VPS25	CTD-2135J3.4	PDSS2	DDI2	ALG13	RP11-145G20.1	CREG2	NPIPB5	ZDHHC13	ARHGAP22	CEP78	RPL13	WNK3	P2RY14	KIAA0930	TXN	TAF2	LRRC14	GALNT14	FTO	TRIOBP	DAXX	UBA3	GID8	ZNF611	HDHD3	KLF12	KCTD1	SEC24D	NRIP1	XPO6	HRH3	STK19	EEF1A2	RP3-428L16.1	ELP6	FAM131B	STPG1	MTM1	ANXA7	FAM200B	ITPA	B3GAT3	PCDH11Y	GLCCI1	CLUAP1	HAVCR2	PHF19	FPGS	SLC44A2	WDR78	SLC25A12	UBAP2L	LRRTM1	PHF14	GABRR1	ATRNL1	TIAM1	SIPA1L1	TUBGCP4	PPIG	HYAL1	LGI4	PACS1	SMNDC1	KLHL1	EBAG9	TNRC6B	RP11-298I3.1	PTPN20	ACTG1	ZDHHC11B	KIF13A	CD81-AS1	POC1B	PDDC1	CTD-2006C1.13	ZNF135	FAM214B	NSA2	ANKRD18A	ACOXL	MDN1	CD164	RAI2	CAV2	SNAPIN	MAP3K13	NAGK	CACNA1E	TSPAN31	SLC1A2	RP11-524F11.2	TMEM170B	ELOVL7	RORB	FSHR	BRE	FBL	SLC26A5	CHD3	RBM15	RNF112	SNX5	RP11-210L7.3	PRKCE	ILKAP	TMEM223	MAPK1	DRAIC	DRP2	POU6F2	RP11-444A22.1	GLOD4	KLRG1	NAP1L3	TFIP11	CCDC28A	TRMT10B	LMLN	ARID3A	KBTBD7	RALBP1	SLC25A33	HRAS	CRIPT	SRP9	TEK	RP3-522D1.1	UQCRC1	SLC25A23	ZYG11B	GTF2H3	GABRA1	ZNF331	MAN1A1	SRR	CEP44	ATG10	IFT52	C20ORF27	GNAI1	GNB1	ARHGAP28	WDR41	HAUS6	SECISBP2L	LRCH4	ZSCAN30	ZNF213-AS1	TMEM147	ZFAS1	SBNO1	DHRS1	ISPD	CAMK4	MEF2A	DPM3	NPEPPS	CRABP2	ACP2	DNAJC17	COPS7A	RP11-373N22.3	C1GALT1	TMEM134	UBE2J2	ZRSR2	FUT8	FAM229B	CTD-2341M24.1	TM2D1	MPLKIP	TBCK	USE1	C1ORF35	LRRC73	MAP2K7	EIF4E3	MAPK14	PTP4A3	MTFR1L	P3H2	APIP	HIF1A	TULP3	EIF2S2	ZNF335	MYH13	OSGEP	GPRIN1	KIN	YAE1D1	HPCAL4	BAG2	TMEM54	PUM2	MPHOSPH8	FUNDC2	CYP2U1	PARPBP	ASIC3	CKB	PLEKHM1	P2RX7	ENTPD5	TSPYL5	FERMT2	FAM208A	RP11-308N19.1	ZNF557	RP1-102G20.5	SLC2A1-AS1	FAM210B	TMEM261	PSMD4	PIK3IP1	RRH	VPS28	FAM92A1	EXOSC8	GMDS	CCNG2	GPR12	RP11-531A24.5	FAHD2B	DCAF7	NIFK	SOX6	KCNA1	CPEB2-AS1	RBM24	AP1G2	UBIAD1	MRPL9	SSBP2	ULK3	GRSF1	MOB3B	ARHGEF37	GRM8	RPRD2	MIER2	DNAH2	CRIP2	RP11-16D22.2	SYTL3	TXNDC12	FBN2	DSEL	MIR4300HG	USP4	BBOX1-AS1	TUBB	RP11-511B23.2	ZHX2	CEND1	IFT43	ARHGEF26	SPOCK2	DDX56	SUGP1	DOCK8	CTCF	VPS13B	PC	UBA1	COG5	SHQ1	CPEB1	TEX10	IFNAR1	APBB1	ZNF516	CHRNA2	NALCN	PTPRJ	CAND2	UPP1	GUCY1B3	STX8	CUTC	UFC1	MTFMT	RP11-745L13.2	FASTK	LTN1	NOLC1	PLD1	MAGOH	RP11-514P8.6	RPE	ITGA9	NINL	UBE3D	UAP1	BCDIN3D	PRKCZ	GPC6	CAMKK2	HDAC6	RP4-613B23.1	SMG6	RP11-405A12.2	MAPKAPK2	NFATC3	IL11RA	RBPMS	XIRP2	C2ORF80	AKAP10	RRP12	RP11-119D9.1	PPP4R2	RNF152	ABTB1	GREM1	PALD1	NDUFV1	AMDHD2	RPL29	EPB41L3	PGAM5	COL16A1	IDH1	YWHAZ	RNPS1	HMGN2	UTP6	UBE2D3	LYRM5	TRAF3IP2-AS1	USP34	DYNC1H1	MARS	PGLS	EXOSC10	CTC-444N24.6	DPY30	AMZ1	PSKH1	PTDSS1	MGST3	PDE4C	PSMD13	FBXO44	SLC22A15	MAP2	TOMM40	DDX26B	GLUL	ZFC3H1	MTF1	CAPN10	GLIS3	ZMYM4	ERCC2	CTD-2561J22.3	ZNF808	RP5-857K21.4	SGMS2	ZNF205	ASCC3	BMP1	CBX5	NNAT	LINC01476	EMC2	SLC35F2	YTHDC1	CEP192	OCIAD1	HOOK1	APC2	BAZ1A	RP11-722P11.4	RQCD1	CCDC90B	LRIG2	BCOR	RBM4	XPR1	PITPNM1	FANCA	LINC00536	MLLT10	ABCA5	TANK	AGAP5	SOCS6	RNF169	CKMT2-AS1	RP11-191L9.4	DDX3Y	RPS6KA1	MAML2	ARMC7	FAHD2A	PLRG1	TRIM5	RP11-6N13.1	MRPL45	RP11-37B2.1	PSMA4	RHOT1	NYAP2	MIR762HG	PDE9A	LRTM1	ZNF552	SPATA17	CES4A	CDKL1	MYRF	SNAI3-AS1	NDRG3	FBXL19	MXRA7	TYK2	TAX1BP1	ATPAF2	PSMC3	RCN2	RNF19B	PSMC2	ITGB5	RP11-380I10.4	HNRNPA2B1	ZC3H3	AFMID	ZBTB41	PIGM	CTDSP2	CAPRIN1	SNHG9	C2ORF42	CDC42BPA	FAT3	RP11-297D21.4	GLT1D1	RP11-403P17.5	IGF2R	RASA3	PPP1R12C	FYTTD1	ELP3	MAP3K7	HSPA5	MOCS2	FAM153C	CDR1-AS	SSR4	CCSER2	SF3B2	TMEM132B	PRCC	DKK2	CTD-2537O9.1	PEX16	PTPRT	ZNF771	ZNF672	PTPN4	MIEN1	CADM2	RP11-577H5.5	AP2B1	COMMD4	EIF5AL1	PCNT	CENPP	CHD8	CECR1	UBE2G1	SNX21	ASXL2	APPL1	HNRNPLL	DIXDC1	MMP24-AS1	IRS1	C15ORF57	CACNA2D2	ZFYVE19	SMAD3	NRBP1	MDM2	FCF1	RPS6KA2	OSBPL11	MIR325HG	PPTC7	ANAPC4	HERC1	BCKDHB	GTF3C2	PNCK	MPPE1	C5ORF24	GRHPR	MLH3	CCDC62	SLC22A23	ESYT1	TRMT2A	RNF217-AS1	MACF1	DCTN3	NEMF	KIF3A	FGFR1OP	GNS	LINC00486	TCEAL6	AGFG1	DCC	RP11-378J18.9	C11ORF63	NTN4	LRRC3B	CASC2	DPYD	MSLN	BTBD1	CTB-171A8.1	KBTBD6	C18ORF25	IRF2BP1	TMEM128	PBX1	RASSF4	PHF2	NUDT4	RTKN	PRKAB2	CTC-329D1.2	FAM216A	WIPI2	PCBP3	MARK2	FYN	AHSA1	SFXN1	ZC3H6	KAT2A	SNRPD3	NAA60	PIP5K1C	TAMM41	ZBTB21	CDO1	PAPSS2	GLE1	RFX3	SNRNP25	MUL1	MAP3K12	RNH1	AMN1	NPIPB3	QRICH2	LRTM2	AGBL4	CLK1	ASMTL	GLYATL1	FAM149A	TJP1	RAB30-AS1	RP11-384F7.1	C5ORF15	SP100	ASPSCR1	TIMM13	PSAP	CEP295	IGFBP4	DZANK1	RP11-770J1.3	ZNF780B	DNAJB2	RIMS2	URI1	ANAPC7	LINC00680	LRRC75A	RBPJ	SLC29A1	AKNA	VIMP	ZNF574	ROBO1	DICER1-AS1	LINC01420	PLAGL1	AMOTL1	NEXN	TDRD9	CARD19	MEF2C	NCKIPSD	KRTAP13-2	CDK2AP2	CDH24	CALN1	OTUD6B	CKAP5	RIC1	TPRKB	AP002954.4	HGH1	AARS	SMAD5	CTB-161M19.4	AHSA2	RFTN1	C9ORF78	RP11-17E2.2	HNRNPA3	GOPC	ZBTB7A	CTC-535M15.2	ARHGEF10L	INPP4A	SDHA	ARPP21	DDX42	FAM81A	IFT88	PRRT1	INPP5A	FADS2	SH3D19	PRKCA-AS1	CHRFAM7A	YY1	UBOX5-AS1	USP21	PISD	DYNC1I1	HES4	PNMA3	RTP5	OTUD1	STARD3	CCDC126	AGPAT5	S100PBP	TATDN3	SEMA4C	STS	MGEA5	CEACAM8	CYP1B1-AS1	DNAJA1	IREB2	FAM126B	HIPK2	C18ORF32	NDUFAF2	ACAD10	AC069368.3	AFTPH	AGAP4	SMU1	MYPOP	CNPY4	VRK3	CACNA1B	BAG5	CC2D1B	CADM1	RP11-803B1.8	RPF1	HEATR1	POLR3A	MPP7	MTERF1	RNF126	COL18A1	FAM13A-AS1	SLC35A5	NCSTN	KLHL3	RHOBTB3	EPC1	TIMM17B	ZNF652	FHOD3	OVCH1-AS1	FDFT1	MRPL34	C10ORF90	KCNB2	TMBIM6	AADAT	SEC14L5	CPM	GEMIN2	SAMD8	ARL8B	ZNF69	GABBR1	RNF166	NCOR2	TRNAU1AP	ATP7B	MCU	NAE1	RNF220	HIF3A	MAOA	BICD1	VBP1	PUM3	USP12	SLCO5A1	METTL12	GYS1	PSMD3	TFEB	APPBP2	UBALD1	PPM1K	HSDL2	SPATA5	RBAK-RBAKDN	PDZRN3	CMPK1	LSM5	HEATR5A	CLK2	TSNAXIP1	MYOM1	SDCCAG8	C2ORF49	CDC42SE2	SERF2	CCNG1	GABRA2	YTHDC2	MAATS1	MITF	RAPGEFL1	KIAA0319L	LINC00667	SNRPB	GNPDA1	GUK1	DGKB	SNTB1	MICU3	TRAPPC11	PELP1	MGMT	ROR2	TXLNG	CWC15	AC007566.10	ZMAT3	PRPS1	FLAD1	IBTK	MORC3	RP11-445O3.2	CDK9	EIF2D	GNPTG	TMTC2	EFTUD2	CHSY3	GDE1	ZBED4	PARK7	MAPKAPK5	IL3RA	KATNBL1	NRAS	PTH2R	TTL	RP11-438D8.2	TXNDC11	C20ORF194	SLC6A7	GEMIN5	RP3-525N10.2	RPS5	DIRC2	DHX32	CD200	B3GALT1	UBFD1	NUP160	NHLRC2	SLC23A2	OCRL	CETN2	XKR6	PCBD1	TARID	TMEM39A	AHCYL1	ASCC1	RNF187	RNMT	TLL2	GLI2	JRK	UBE2O	TSN	RPIA	PKP2	PACS2	EP400	NUTF2	PCYT1A	AK8	RBP4	ANGPT1	C5ORF30	KIAA0907	SCAI	CDK5	RP13-512J5.1	DNAH6	SLC36A4	C11ORF57	PDE1A	AC002117.1	ACACB	DNAI1	ALS2CR12	VPRBP	RP11-90P5.2	PPP1R1B	TBC1D31	SMIM19	SLC39A10	SCMH1	TLN2	LRRC23	PRLHR	CYB5R3	RNGTT	C12ORF56	UBA2	TPK1	TRIM44	AC013463.2	ARMCX4	USPL1	ME3	ANKZF1	FAM122B	RP11-114H23.1	RBMX	OST4	ASAP1	THAP4	SMYD4	LAMTOR1	ING3	SFXN5	ABHD17C	ZDHHC16	ZNF483	SNX3	CRY1	ZMYM5	PPIF	IDH3A	MRPL33	MAT2B	ACBD3	SVIL-AS1	FAM168B	SEC24B-AS1	USH2A	RUNDC1	COL24A1	ISYNA1	MAN2A2	UBE2M	RP11-278H7.1	EXOSC7	STARD13	CCDC40	SNHG24	AGBL5	ODF2	KIAA1549L	KLHL18	SMAP2	C12ORF76	SYAP1	HLA-C	ZNF525	BACH1	SLC17A7	HAGH	RPS17	LMBRD1	CHST1	FCHSD2	TMEM86B	TBK1	IFNAR2	SUPT5H	TARS	RP11-436D23.1	MAPT-AS1	NUFIP1	MTPAP	TAF12	GABARAP	DCHS1	IFNGR2	TRIM36	EBPL	IGSF1	LNX2	JUP	FBXO21	FAM219B	EIF2AK2	ZBTB5	CYP4Z1	FKBP8	SEC13	PLCD1	PUM1	TTC7B	AGGF1	ALKBH1	DEGS1	RP11-382A20.4	SPCS2	SRI	CCND2	ARHGAP10	GK	GNPNAT1	PHF3	LRRC39	PARP6	RELL1	FAM172A	LINC01258	LYRM4	RP11-525K10.3	ABCF2	KIF3B	SRPRB	BUB3	UBN2	NHLRC3	AKIP1	DDX54	EYA4	ZNF280B	ATP6AP1L	RBM41	SASS6	DNAH17	CCNDBP1	CD276	TIPRL	ARID5B	PRKAG2-AS1	AMIGO1	MRPL48	C14ORF166	TANGO6	DYX1C1	BRD2	BLOC1S2	ZBTB44	ARF4	ANKRD30A	C14ORF159	FMO5	CDKL5	SLC16A10	AC093388.3	DNAJA2	MAT2A	ZNF37A	ACTN2	KIF27	EARS2	STAG1	C6	LINC01183	ADAP1	RADIL	CYTH2	CACTIN	DENND6A	MDH1	SPEF2	FRMD4A	AP2S1	BRCC3	CTB-50L17.10	HS1BP3	FRAS1	GATS	AC004076.9	DGKD	KCTD10	UGDH-AS1	SENP5	GFPT1	SEPT10	RP11-284N8.3	ANKRD34C-AS1	ZNF333	INPP1	METTL7A	DAAM1	KLHL2	NDUFAF1	NDUFA3	SLC31A1	SLCO3A1	NF1	SEH1L	MT-ND5	TEX9	ACTL6B	TAPBP	DIAPH1	DESI1	KAT7	MRPL41	LINC00907	ELK4	AC026188.1	CIAO1	CD47	SMIM17	CCDC152	LINC01470	DNMT1	ATXN7L1	KCNK13	BRIX1	TMEM184C	RPRM	NBPF11	VPS37D	PAXBP1	TANC1	TRMU	MORF4L2	KIF15	TMEM39B	EBNA1BP2	GSK3B	PEX13	EIF4ENIF1	PDE11A	ERP44	CYLD	MT-ATP6	ARHGEF12	XPO4	CTD-2126E3.4	POLR1A	TTC9C	N4BP2	ZNF566	NOVA1	CBX4	UBE2L3	PDCD10	SEPT8	AC073957.15	VIPAS39	MAN2B2	ATP10D	RND2	RNF214	GABRA6	ZNF624	RPL23A	RMI1	RP11-1055B8.9	ETFA	PRAP1	SLC16A2	TCTN2	USB1	CRAT	MAP4K3	IRAK3	EPHA3	OSBPL6	HDAC9	ZFR	GLDC	MLLT11	SIRT7	RP11-444E17.6	C20ORF203	GTF2H5	RP11-499P20.2	DMAP1	SLC39A13	PPP1R10	TTC7A	AP000318.2	CIAPIN1	PPP1R8	SCNN1G	LCA5	WSB2	ZPLD1	PCBP1	MPHOSPH9	INHBA-AS1	PTGES3	RASAL1	MOB1A	DHCR24	PSD2	RP11-434D11.4	FAT1	MBIP	TMEM132D	MYO9A	LINC01609	NCAM1	ATP6V0A1	SUPT7L	BAIAP2L2	KRIT1	ETNK1	C14ORF2	CYTH3	CTD-2066L21.3	CCDC14	PLPPR3	PLSCR1	PARP2	RNF138	PIAS2	CCNL2	POLD3	GTF3C4	IL16	TAF6L	NACA	ZMYM1	RABL2B	PIK3C2A	STAMBPL1	SCAMP2	TPT1-AS1	UCHL3	CSNK1G1	CDK12	EIF3I	TMEM5	SARS2	GMPPA	MT-CYB	NPIPB15	RP11-386G11.10	C11ORF87	RP11-144F15.1	RNF111	RAP1GDS1	B4GALT4	RABGAP1L	GPR137C	SYVN1	DTX2	RIPPLY2	CAPN7	AK1	H1FX-AS1	RABIF	MIS18BP1	INTS9	BANP	NAP1L4	C9ORF91	RSBN1	C5	CYB5R4	TFPT	EIF3J-AS1	MAP3K19	APLP2	TROVE2	MLF1	TOP3A	PSMB4	ACVR1	DZIP3	FNBP1	TRPS1	WDR25	ZFPL1	KTN1	MSI1	FBXO34	C17ORF75	RPLP2	LPCAT4	JAM2	FEZ2	PTPRD	LAMTOR4	PEX2	NUP85	AUH	NMNAT2	LYPD6	TOMM40L	TMEM208	SLC25A37	CEP152	RAC3	DOCK6	CHRNA7	HP1BP3	TRPT1	SHC2	TPP2	EIF4E1B	RAB11FIP2	SGSH	TMLHE	SRGAP2B	OFCC1	CTC-254B4.1	TRIT1	AC096772.6	LRRC40	RP11-1007O24.3	C1ORF52	ME2	B4GAT1	SLC11A2	TXNL4B	KIF2A	HTR4	ZNF827	ATP6V1G1	MIR99AHG	SIRPA	MED17	SPOCK3	CCDC24	NRSN1	PAPSS1	ITGB8	DLGAP1	COQ9	NFIB	SPDYE5	ANKRD13D	CTD-2280E9.1	IMPACT	GRK6	FAM78B	RHOB	PPFIA4	MBNL3	SETD1B	CS	TTYH1	TECPR2	FABP5	SPIDR	CREG1	FGF2	UBE4A	TRMT44	PRKCSH	RP11-757O6.1	THBS4	RP11-439A17.4	MED27	MPRIP	RSU1	LNX1	NGFRAP1	BDH1	RPGRIP1L	AUTS2	GRAP2	RUNX1T1	RNF167	SNX14	ATP1A1	CALD1	ELP4	RPL37	METTL6	AGPAT4	ELP2	CD2AP	CYP4F22	TRIQK	CA2	PASK	PRUNE	ZFHX4	TMEM242	HNRNPH1	CEP164	LDOC1	RTN3	CAMSAP2	FMNL3	ZNF727	EYA3	FAM217A	MYLK-AS1	IGF1R	CABYR	KIAA1109	FRMPD4	LINC00936	PRKAR2A	DYNC1I2	NUDT14	LARS2	SLC10A7	RP11-74J13.8	THOC7	P4HA1	ILDR2	RAP2C-AS1	GDF11	WSB1	HSPBAP1	TMEM233	NEBL	LAMA2	FBXO33	ITCH	MAP7	SV2C	PPP2R5B	DNASE1	LINC01317	MORC4	MAF1	PSMD5	UBLCP1	DDX49	RFX8	SLC16A6	SDHB	DNMT3B	MSRB3	MT1E	RPL4	XACT	PCYT1B	DVL2	ZNF586	NGEF	CTD-3184A7.4	CCZ1	GS1-124K5.11	AC073218.1	SESN3	PLLP	NFAT5	LRRC2	LMOD1	PLA2G16	GOLGA6L4	TCFL5	BCAR1	TMEM108	FBXL18	PEX1	AZI2	PLD5	IMMP2L	LIFR	RNF144A	PHRF1	EIF3G	SDR39U1	SIRT3	ZNF778	RBM25	PWRN1	COCH	PPIP5K2	C5ORF51	KLHL23	SLF2	TMEM106B	PLCG1	AKAP8L	CLASP2	REEP3	MRC2	GTF3C5	USO1	FAM196B	PRDM4	DNA2	EXTL3	STOX1	MFSD14C	HTATSF1	KLF8	RP11-580I16.2	KRAS	POLI	ILVBL	POP7	KPNA5	ECHS1	FAM220A	CHRM2	GLCE	ANKMY2	MBNL1	FRMPD3	ZNF398	SMOC1	OLA1	MPP6	USP48	GPATCH8	CARHSP1	RP1-37C10.3	RASGRP3	CSMD3	KCNA2	YTHDF3	P4HA3	WDR70	ARGLU1	SF3A1	NRG4	ABCA3	COA1	EDC3	PRKAG2	ZC3H4	NUMB	EEF1B2	COIL	TMEM254	RP11-778J15.1	DPH7	RP11-396B14.2	BPTF	PITPNM3	MTHFD1	SLC2A6	TNKS1BP1	CPE	NMT2	SLC22A24	SRSF12	NFKB1	LRRC7	RP11-123M6.2	PTOV1	SCARA3	ANKRD28	SLC25A25	KIF3C	ARHGDIA	FRMD6	RP11-154D17.1	KLHDC1	NIT2	TRAPPC3	SEPT5	PTPRO	IPO9	RP5-864K19.4	PSAT1	USP51	PDSS1	DIP2A	YES1	MRGBP	RP11-754B17.1	LLGL1	DDX55	HMBOX1	MRPL37	RMDN2-AS1	PFDN1	STOML2	SNU13	FSTL1	ATE1	SPG11	SGPP2	EXOG	C2ORF81	KBTBD4	RP4-605O3.4	SGCB	PYGO1	NRXN1	DDX46	ANKRD36	TCERG1L	TXLNA	PDE6D	ITGA1	ZMYM3	JPX	RP11-108K3.1	SEC23B	MED28	SNX9	FBXO32	TNFAIP8L3	EPC2	MPDU1	ARV1	TMEM230	NSUN4	XRCC1	ARHGAP23	TAGLN	C8ORF44-SGK3	ZFHX2	SYCP2L	MKKS	XRN1	TTC1	ZNF606	SLC25A27	GTPBP8	KDM4C	LINC01551	MED15	PPHLN1	TMEM57	AK2	FAM151B	LCOR	TRAF3IP1	DARS2	SH3BP5L	PRELID1	METTL3	PNMA6A	RPL39	CHAMP1	ZNF678	ZNF133	SLC16A1	KCNQ4	RP11-123O10.4	TPD52L1	SF3B1	KIAA1191	CWC27	ADAM10	ZNF148	TEX264	ARHGAP6	LMF1	TBC1D15	HADHA	NTMT1	LAMP2	SOS1	RGN	MAP2K1	STRIP2	C3ORF18	GSAP	LUC7L3	RP11-141M1.3	TRUB2	RBBP8	SGTA	DHX9	AGAP1	NAALAD2	MLLT6	SLC41A2	INTS8	ZBBX	ELF1	PALM2	MYL6	RASGRF1	GAA	XRN2	RABEPK	SBNO2	CDKN2D	B3GALNT2	ZNF100	THAP3	REPS1	SPNS1	ABCG1	MYO5A	WARS2	CTD-2562J17.4	ARPC2	MCAM	NDUFA8	RP11-371F15.3	B4GALT3	TNIP1	SYT14	PDK1	TOMM22	DBT	EXOC6	ATP6V1E1	NME7	RP11-977G19.10	INIP	MYRIP	BBS4	CTDSPL2	TAF8	NIFK-AS1	CCP110	ERICH1	MAP3K11	OSTN	TMEM169	SC5D	CCDC71L	MXD3	LPIN1	MSANTD2	PPA1	BCO2	XPOT	RP11-338H14.1	A2ML1	TUBA8	SLX4IP	INAFM2	GPX4	RP11-460M2.1	PMVK	RBM33	RP11-510J16.5	IAH1	FGF14	CTD-2544M6.1	OCA2	RAP1GAP	RP11-72M17.1	SMPD1	COL4A1	SLC9A2	VPS37C	FAR2	ZNF717	ZNF786	NHSL2	PCP4L1	TTC39C	DAZAP2	RAB26	GALNT1	LRRC1	RPL14	SF3A3	WDR11-AS1	NPL	CEP57	TSPAN15	ANKRD36C	INTS10	TMEM65	TEAD1	LIN54	SLC2A9	ASXL3	PIKFYVE	QSOX1	SYNE1	ATG9A	ZNF554	RAP1A	ATG4B	FAM49B	ESR1	TRPC1	BCKDK	CEP126	INPP5F	PLEKHA7	EPDR1	FUZ	N4BP2L2	CTC-260E6.6	MRPS25	KDM3B	DIRAS2	ZFAND1	PLEKHO1	ZNF627	PIGB	PHF7	MCM3AP-AS1	CYP3A5	PLEKHA6	TBRG4	CSRP2BP	RPRD1B	CLASP1	ZEB1-AS1	CCDC120	RICTOR	SLC44A5	ERN1	RILPL2	NYNRIN	NCK1	ZNF592	EIF2S1	USP6NL	FRMD4B	AC004076.5	IFT140	TBC1D3P1-DHX40P1	NDRG1	PTBP2	DNAJC1	POT1-AS1	GRIP2	CAMKK1	SLC25A34	ITPKA	PRKCD	STPG2	SRSF7	TTLL9	ANK3	SLC35D1	DLEU2	OCLN	MAN1A2	MID2	MBD1	FUNDC1	MIAT	VTI1A	RAB30	UHRF2	KCTD5	LINC01122	SUFU	FOXG1-AS1	CHODL	CCNL1	C19ORF43	RAB10	SYNE2	NOL10	AC004485.3	PANX2	NADK2	UBE2N	PPP1R15B	PPP5D1	ASS1	BCAT2	NDUFAF5	SAAL1	CHMP2B	DNAJC21	MBD2	C1ORF95	RP11-231I13.2	PLK5	BRK1	UFL1-AS1	RP11-884K10.7	DUT	NDFIP2	ZNF385D	CGGBP1	OPTN	RP11-15E1.5	MAEA	LINC00504	LAMP5	RPS9	SLCO2B1	SCFD1	TTC32	COPS8	SPATA21	RRAS2	ALDH3A2	TRMT12	VEPH1	IGDCC3	ARID1B	RAB31	SAMHD1	PCSK2	PFKFB4	MED23	PDCD6IP	NLGN1	SFSWAP	CFAP77	LYPLA2	KCNJ11	CTB-178M22.1	ADHFE1	ERCC5	SMOC2	SMURF2	RP11-613M10.9	TMEM168	PGP	KMT2A	AP006222.2	SLC35E3	IGSF21	KCTD2	ZNF883	REPS2	PIPOX	VPS51	CAPZA2	ZNF22	MYO1D	SP3	TERF2	DEC1	DIP2B	ZNF213	LPIN2	PLAA	CHSY1	TFAP4	F8	PLXNB1	ZNF446	SLC26A8	MTRR	KLHL28	ACSL3	PDE12	TBC1D8	TRAFD1	CTB-179K24.3	TMEM192	RP11-305F18.1	PLGRKT	AAK1	MRPS14	NR1H2	GOLPH3L	RASA2	ZNF787	VPS50	SERPINB6	R3HDM1	PM20D2	LRRC8D	BEX4	HNRNPH2	KIAA2026	MIEF1	SSTR2	FOXJ3	SRPK2	UGDH	TBRG1	CYSTM1	SLC25A3	GRIN2C	PHF6	LINC01197	PPME1	ADGRL3	B4GALT1	CAND1	CCNA1	TNKS	CUL4B	TMEM178B	UNC79	ATP5G1	RP11-767I20.1	TMEM60	CRTC2	DIRC3	GRB2	MAPK12	LINC01284	TRIO	SLC25A44	LRIG1	SMPD4	MPZL1	EFR3A	DCAF4	MRPS23	KCNH7	TTN-AS1	TBC1D9B	AC005009.2	ARCN1	VPS52	RAB18	RP3-406A7.7	SLC26A4	TRANK1	UTP14A	SLC24A4	ZNF440	ZNF589	PTTG1IP	RP1-167A14.2	PAK1	RPAP3	SLC26A3	ROBO2	CDH11	KLHDC9	PPP2R2D	RASSF3	ARFRP1	RP5-903G2.2	BUD13	DUS2	MGAT2	H1FX	ACACA	AP000230.1	MCC	PARD6A	UCKL1	ALDH8A1	MDC1	STYX	XPO7	SLC26A4-AS1	SETX	CHID1	CHIC2	SLC6A11	CCDC112	FBXL17	WRAP53	PREP	NFE2L2	RP11-434B12.1	NMNAT1	DOCK11	GDAP2	MRPL44	ITGB1BP1	TEX11	RNPEPL1	RP5-944M2.3	FAM155A	TUBG2	PLPP3	AP1B1	COPE	TMEM165	CD96	CSGALNACT1	SLC26A2	ZC4H2	PSG8	RBM4B	TXN2	MIER1	CLK3	ATP8B1	LINC00276	TFR2	TMEM161A	LIMK2	SMC3	PICALM	ANKDD1B	TBCE	MRPS10	PHLDA3	RP11-10O22.1	ABAT	APTX	XYLT1	DGKG	RP11-501O2.5	IQGAP2	ATP2B4	PLCXD1	TMEM145	EXOC4	CPA6	MRPL20	METTL16	CRMP1	CYCS	SURF6	FAM134B	MSN	LRRC4C	POLR1D	RAD21	SPAG9	RP11-37N22.1	YWHAH	MARCH11	RRP36	RP11-467K18.2	SMCR8	UNK	ING4	HID1	SNRNP48	VAT1	ADAMTS3	C7ORF49	LCP2	GALC	COTL1	STAMBP	SERTM1	SEC11C	SNRPD2	SETD2	EMC7	LARP7	TAF11	ZFYVE21	HTR1E	AL132709.8	RALGAPA1	MFSD14B	CTC-467M3.1	DHX37	ZNF7	NRBF2	PPP1CC	CTPS2	MBD3	TTC17	COMMD7	WBP5	PRKRA	TLDC1	MTMR10	CDV3	ARHGEF3	LHFPL5	TMEM163	ZNF345	C7ORF60	RP5-1132H15.1	UNC5C	LINC01260	ZNF317	TTC26	PARVA	ATAT1	RHOF	SNX4	UNC5B	COG7	MRPL38	IL10RB	SLITRK3	BTG1	BDP1	FAF1	RP11-295K2.3	RNASE10	OXA1L	EXTL2	THOC1	PIK3CD	NXPE3	SNAPC5	PARN	RP11-31F15.2	DFNB59	TNPO1	USP37	XXbac-BPG299F13.17	PARP1	CNBP	COPS3	GATSL2	TYW1B	MT-ND3	RP11-556I14.1	RP11-734K2.4	LMAN1	LINC01481	RP11-262H14.3	RP5-1085F17.3	CTDP1	SDHC	ASB1	SLC7A6OS	SLC7A6	LMNTD1	OPA3	ENPP5	C12ORF29	CUL3	ADCK4	ANOS1	SLC46A1	IFT22	ALG14	REL	FAM107B	TLL1	IFT122	NOP58	PRPSAP1	GPKOW	ARL2BP	MMAB	LAPTM5	CTC-552D5.1	SCN7A	GLRA3	GFRA1	CAB39L	RMND5B	LCMT1	CDHR3	ZNF233	LRRC24	PPM1H	ACLY	ZNF646	TRABD	NEGR1	DAP	ARNTL2	HPSE2	FAM171A2	UHMK1	DAPL1	KDM5B	TBPL1	ZFYVE26	KMT2E	RP4-734P14.4	RP11-523L20.2	ANKS1B	CTBP1	ST6GALNAC6	C11ORF73	BRICD5	CAPN1	ACTR3C	TGFBRAP1	LINC00301	DCPS	FAM53C	ISOC1	CNKSR1	TCHP	MT3	POLR1B	HIP1R	RSPRY1	PLEKHH3	MATK	TRIM71	LHPP	PSMG4	SERPING1	TIAL1	LINC00461	AKR1A1	BCYRN1	IFNGR1	STAU1	EPS8	ABCG4	RP11-400N13.1	TMEM87B	DRAP1	TMEM229B	MYBBP1A	GREB1L	SCAMP1	EIF2B3	NARF	RP1-41C23.1	OGG1	HSP90AB1	SNAP91	MVB12B	SLC16A9	NT5C3A	CCSER1	CDK13	BEND6	MT-ND4	INTS6-AS1	SETD1A	TRMT61B	UBE4B	MYOF	TBPL2	NAA20	USP28	MED29	CLIC5	RP11-251P6.1	CCDC25	IFRD2	AKAP7	NIPBL	BCAN	ASB7	CNIH1	C19ORF44	HNRNPF	KPTN	VPS72	GNPAT	NUTM2A-AS1	LRRC27	DROSHA	LINC00535	SPATA6	PFAS	TULP4	RP11-229P13.27	ICA1	PTCD3	EEPD1	SLC39A6	MIR4500HG	RNF130	PNKP	RBL1	TCEA1	TM9SF2	FKBP2	SNN	SYBU	ATG14	PRELID3B	MYH14	TCF3	ZNF98	TRMT11	PLCL2	SHISA7	PARK2	RASGRF2	GSTO1	ZNF862	LGALS8	CASC3	DRAM1	MLLT4	ALOX12-AS1	VPS9D1	CATSPERD	NACC2	ZNF136	LINC01376	TMEM259	RASGEF1A	PDE4D	SPPL2A	TRAPPC6B	SEPT4	KIAA1841	BID	AC068490.2	MSANTD4	HNRNPD	RP3-403A15.5	PCLO	TSC2	TPRXL	MKLN1	NCOA3	TCF4-AS1	NBEA	NMD3	CDKAL1	ITGA7	AC062021.1	PPEF1	ATP6V0E2	ACADSB	RC3H1	PVRL3-AS1	PRKX	C3ORF35	MTOR	ZNF559-ZNF177	WNT2B	DOCK10	BMPR1B	HAPLN2	DTYMK	ANXA6	TCEAL3	NRIP2	NUP35	FAHD1	PPP2R5E	AFAP1L2	AXDND1	UBXN7	RP11-266K22.2	RP11-983P16.4	RPS4X	RBMS3-AS3	CCDC88B	DMGDH	CFAP221	MCAT	CCT8	GNA12	SFRP1	RP11-173D3.1	WDR35	SLC25A17	PPP2R5A	ANKRD30BL	STX3	MT-CO3	ERGIC2	LINC00632	PDPR	GCH1	ABL1	QPRT	STAB1	SMARCC1	PTK7	SNX19	CRTAC1	PRKAR2B	LINC01591	ARHGEF10	RP11-53O19.3	G6PD	ZDHHC7	GABPA	RP11-511P7.5	EIF4H	ZFAND3	LRP1B	AKAP1	MAP1A	CMAS	PGGT1B	HEY1	ZNF273	BTD	QDPR	WRN	MYDGF	MCF2L2	APTR	DMD	C10ORF76	GLIPR1	CTTN	BIRC6	DHX15	GNAI3	USP6	CTD-2047H16.4	SPRYD7	RP11-518L10.5	PDZD8	WBP2NL	ESD	BMI1	TXNDC9	CDK10	CNTROB	ADAM23	LINC01266	RP11-774D14.1	LYPD1	ARMC6	PDCD11	HMCES	BRD3	PPP1R1A	PIGC	BPNT1	SEC24C	RP11-420N3.2	ZMYND8	TBCA	TTBK2	SMIM20	SIAH2	PRMT6	FAM66D	SSX2IP	USP54	C5ORF17	VAMP3	CCM2	COBLL1	CAD	RP11-20I23.6	USP30	CCNB1IP1	C21ORF2	SCN3A	OSTM1	CR1L	C2CD2	PRC1	RAD17	SAMD12-AS1	C18ORF8	ETFB	RAB27B	OSTC	CCT3	ZCCHC14	THSD4-AS1	EIF2B5	DR1	COMMD8	ASCL1	HSPA4	HDAC2	RP11-242P2.2	INTU	ZNF397	CA4	THSD7A	CPEB4	CACNA2D1	CINP	TFE3	RP11-287D1.3	ZNF736	ARFIP2	NAA30	MANBA	ELOVL2	PLCB4	MRPL51	POU2F1	CLPP	SEPT2	EWSR1	PPP6R3	LIG3	ATP6V1E2	LMAN2L	TBC1D32	DCBLD1	CRYM	KIAA1143	CKAP2	TRMT5	TMEM181	RP11-3P22.2	AKAP12	ZNF415	C12ORF49	TSPAN18	RP11-492A10.1	CEP41	ZNF701	SBF2	GLTSCR1L	Z83001.1	PTPN21	CLDN4	SCG3	FAM129A	MOB1B	SRGAP1	SEP15	ERCC8	CCDC6	DIAPH2	CCDC146	FAM160B1	HSP90AA1	LRRTM2	RBM18	CDON	MICU1	NKAIN1	UCK2	UQCC1	USP3	PPP1R21	DPF2	RP11-446J8.1	UBE2E3	CHAF1A	ELAVL2	CHRNA6	PLEKHA3	CTD-2260A17.2	FNTB	CDH8	TMPO	CCDC18	CYB5A	LINC01091	FOXO1	NR2F1	C19ORF60	NOSIP	SLC38A7	KIAA1462	FAM133A	PRKAA2	ZNF708	RNF103-CHMP3	LL22NC03-2H8.5	SP1	PTPN1	CLTA	SLITRK2	PIBF1	PLCD4	ISCA1	TMUB2	SEMA4B	PDZD7	CFAP20	DLG2	GCAT	LINC00159	DDX17	DACT3-AS1	RAB3GAP1	IGBP1	FBXO3	CAMTA1	SERPINB8	MACROD1	GRHL1	GNAZ	KIF9-AS1	ZBTB37	HNRNPA1	RP11-522B15.3	CISD1	AQR	SARAF	CYP4F26P	C1ORF21	PCMTD2	FLOT2	PNKD	EIF3D	NCL	ZNF512	CCNF	ANKFN1	XKR4	MRPL15	PCDH11X	DUSP26	PFDN6	ATP7A	HECW2	NCR3LG1	SNED1	KCNH2	GNGT1	GTF2A2	IL20RB-AS1	RBM14-RBM4	ANKRD12	RP11-410D17.2	SYN2	CSTF1	TTC23L	PEMT	GTF2IRD2	CDK6	PAPD4	EIF1	POU6F1	RP11-324I22.4	TTC39A	RP11-134O21.1	RP11-545I5.3	CPSF3	RABEP2	ZNF384	TMEM266	SPIRE2	TRAF5	CHST12	RBM11	GCSH	MKRN2	BZW1	LAGE3	B9D1	MIB1	CUEDC1	MARC1	RP11-106M3.2	ITPK1	HN1	CISD3	SNRNP27	SIRT6	RCOR1	CMTM4	FANK1	CCT4	SLC25A1	DCTN4	IFT20	DLL3	MTDH	MTO1	AMPH	PXK	TPI1	USP25	POMT1	SLC16A1-AS1	JAK1	IDH2	ZNF281	ARMCX1	CHURC1-FNTB	GHR	ACOT9	RFC1	RP11-296O14.3	SOS2	MED20	PTH1R	CFLAR	MICAL1	ADCY5	LRRC16B	ANGEL1	MPST	SNHG19	CD55	NUCB1	DECR1	COPB1	WDR62	SLC19A1	TARSL2	NVL	MYO1F	EXD2	SQLE	CNOT1	PAK3	RMND5A	HTRA1	LRRC47	BMPR2	HDAC10	ZNF25	KIAA1024	TMED2	FAH	ASCC2	MPI	FDPS	FOXG1	SAR1A	TIMM44	RHPN1	POLR1C	GALNT7	ERCC4	MSANTD1	USP42	COL14A1	SIDT1	NTM	PLS1	RP11-384F7.2	EPB41L5	FAM179B	DNAJC11	MACROD2	DNAH3	ANO8	RP11-484P15.1	GALNT10	SDCBP2-AS1	SOX13	FAM20C	MAPRE3	FSD1L	TRIP11	ZC3HAV1	NRG3	ZNRD1-AS1	GABRB1	ALDH1L2	EIF4B	SENP6	SMAD2	UNKL	VGLL4	VIP	GRIN3A	FBXO7	ARL6IP5	ST7-AS2	LSAMP	TM9SF3	TRAF6	C3ORF58	CDYL	RAB6A	CD36	CBFA2T2	CCDC22	CHP1	DENND4C	RP11-541F9.2	HIVEP2	MRPS21	NCKAP1	MCTP1	GPALPP1	NR2F6	LRRCC1	KIAA0922	ZNF518B	RP1-225E12.2	ATP13A3	MGAT1	PFKL	ZNF608	LACE1	CLCN7	ZNF84	SMC5-AS1	PHKA1	CLSTN2	ARHGAP32	C8ORF46	RP11-111M22.2	VEGFB	ARHGAP44	C15ORF39	SVBP	CDS1	IPMK	MAML3	PSMD12	PHC2	MIER3	ARRDC3	COQ3	DRC1	CPNE1	CCDC50	RFX7	FAM13B	CHCHD2	GRINA	C9ORF129	SPANXA2-OT1	SERINC1	PUS1	IKZF5	JAM3	ATP13A2	FMR1	SCAMP3	AJ003147.9	CUL7	KDSR	CNST	QSER1	KCNN1	FNDC4	TXNDC16	ZNF577	UBL3	ZNF595	ARFGEF3	GAPVD1	POMT2	BICD2	SNCAIP	CAST	CCZ1B	MORN3	UTP11L	PARP10	SFMBT1	C8ORF33	TMEM8B	SEC22A	SLC35F5	GUCY1A2	MAN1C1	NCOA2	RASGRP2	NGDN	MAF	POLR3H	HSD17B7	ZSWIM3	TGS1	ALKBH5	PSMG3	SWAP70	CCDC34	RABL2A	CUL4A	ABCD3	PRMT2	RPS6	WDR36	RPUSD4	L3MBTL1	RGS6	CTNNBIP1	NOL4	NEK10	ADCY1	DDHD1	ACBD4	SLC25A21	CNGB3	TTC9	EIF4G3	VAPA	PRB2	SMARCA4	FKBP4	SMAD9	RP11-701H24.9	LINC01098	CAPZA1	LRRC37A	SEC61A2	OS9	C17ORF80	SLC22A3	ADO	EFCAB3	HMBS	RCC1	EIF4EBP2	PDE3A	RBBP7	ZNF337	INA	VWA3A	ITFG2	SPEG	ARAP1	ANAPC1	GABPB2	CNTN3	DHRS7B	ANO2	DNAJA4	PPP2R2B	COL6A3	RCOR3	ASL	ZNF578	PDZRN4	AK3	PDIK1L	ABCB1	YIPF2	RP11-281P23.2	FAM178B	THEM4	FAM214A	MYH10	BOK	TMX3	ENTPD3	ZBTB38	ATP11B	GPR162	PQBP1	DNAJB14	GPR85	CLOCK	RP11-314B1.2	DLG1	PTCD2	RMI2	TOM1L1	EFCAB11	C5ORF45	PUDP	DNAH10	ADCY3	RP11-531A24.3	ANKRD23	COBL	C4ORF47	ACAD8	RBMS3	PSEN1	PPIP5K1	RP11-673E1.4	LDLR	CH507-210P18.4	RC3H2	FBXO25	CCAR1	TSG101	RP11-659O3.1	FAM63B	RP11-172H24.4	ZNF131	RP11-314P15.2	CTC1	SPATA20	TIMM22	DLGAP1-AS3	STRN	TRIM41	RP11-285E18.2	FRRS1L	SEC61G	SMC6	IGF2BP3	PLPP4	SRSF8	NOS1AP	OTUD6B-AS1	MYO5B	NRG2	CTD-3105H18.16	GRID1	RUFY2	BNIP3	SPATA7	UBE2QL1	SNRPC	MRPS27	CFTR	RASAL2	RP11-624L4.1	TSC1	MYLIP	KPNA1	EIF1AY	SVOPL	AP3M2	GYG1	TNFAIP8	BET1L	C1QTNF4	MSH2	MORN1	ENOX1	ABCA9	NXN	SUN2	SLC9C2	DDOST	DZIP1	ATP6V0E2-AS1	CBX7	SAR1B	MAP2K4	C1ORF131	SPICE1	RHEB	SERINC5	PKNOX2	DLX6-AS1	GOT2	GAL3ST1	ABHD13	RP11-112J3.16	CEP57L1	PIGL	BRWD3	BDNF-AS	USP19	RP11-437B10.1	CD81	SNRNP35	NELFA	TRIM4	R3HDM2	SOBP	ZFP1	GABRA3	SPAG7	AC073333.8	KIF1BP	RP11-231C18.3	ABCB10	UCHL5	ENKD1	TNKS2	GZF1	C11ORF58	C8ORF34	CCND3	CTD-2215E18.1	AIG1	SGIP1	RP11-69I8.3	CTD-2349P21.11	ANKFY1	WDR17	RSBN1L	AKTIP	TFAM	ZNF224	PSMB7	RP11-774O3.3	TET1	BTN2A1	ACSL1	BRI3	CALB1	ERC2	TEX41	CTC-459F4.3	ZDHHC3	C1QTNF3-AMACR	FANCC	OBSL1	FIGF	ELMOD2	RP1-43E13.2	UBXN2A	ACVR2B	HECTD4	RAB6B	ICE1	NUP93	TMEM183A	DNAJC18	NECAP1	ZNF740	TTLL11	CPNE6	KLHL24	PTK2	SNAP29	PHKG2	METTL15	TFG	KDM2A	RP11-398K22.12	UIMC1	ARL1	HARS	AC074117.10	TRPC4AP	CLIP1	MAMDC2-AS1	SCRN1	EVI5	HECTD1	ANP32B	SNX6	SHC4	UBE2V2	FAM73A	IGIP	FAM102B	NCALD	IZUMO4	COPRS	LRGUK	CHD6	ALCAM	LETMD1	CDR2	LDHA	DGKA	ANKRD49	TRIM24	PIK3CA	HNRNPU-AS1	HS3ST1	SIDT2	VWCE	PPP1R3F	HOMER2	NADK	COMT	AKIRIN2	ZNF540	ABHD10	EPM2A	RTN1	PLAC8L1	ZBTB49	METAP1D	NDUFS4	IGFBP5	CHFR	ZNF354B	MRPL35	FIS1	SKA2	SPATS2L	ASB13	CCHCR1	RP11-356C4.3	WDFY3	PNISR	SPINT2	DIAPH3	SLC25A24	FBXO38	PSMG2	EXOSC5	TM2D3	VAMP4	EXT1	APBA3	RASGEF1C	PLXND1	PIH1D1	ANO3	PIN4	XPO1	RBM12B	ZC3H18	NMRAL1	ZNF770	SEPT7	SORBS2	C1ORF122	RP11-106M3.3	KLHL22	LINC00665	RPGRIP1	AC137723.5	KCNJ2	GPATCH2	DENND2A	LRFN3	BMX	RP11-966I7.3	RP11-729L2.2	MAP4K4	PDCD7	HIPK3	NUDT3	ST3GAL4	SPTAN1	EXD3	LPGAT1	TTC25	FOXK2	RIMKLB	ZBTB4	MTRNR2L8	METTL2B	ANKRD10	DNAJC16	C2CD3	ALS2CL	SYNC	SAT1	GPBP1	XPA	PHF11	IKZF2	HDAC4	C3ORF33	MPV17	RPAP1	USP39	COA6	PLB1	NUP88	TMEM72-AS1	TYSND1	ZNF462	MOB2	KCP	NRXN3	CFAP74	PRPSAP2	TENM1	ATPAF1	ATXN3	DHX35	WHAMM	RP11-219A15.1	CNNM2	VAX1	SORL1	THRAP3	OGDHL	AVIL	AC005387.3	DDX3X	UBR1	ZDHHC5	DOCK4	USP43	EYA1	CBWD7	VAMP7	ZNF282	DHTKD1	DMKN	SLU7	WDR59	LDHB	DAB1	FAM102A	PNMA5	CARD8	DAGLA	DOK6	NKAIN3	LMAN2	TRAPPC13	ADPGK	LINC01416	RPP14	WASF1	CNTFR	LRRN1	UBQLN1	RAI14	ZDHHC20	PAQR7	CTC-321K16.1	RP1-154K9.2	CTD-2325M2.1	KIF21B	SEPT11	PTGFRN	C19ORF81	MSL2	GGNBP2	SPSB4	QPCTL	UBAP2	TRMT10C	SUZ12	TCF7L2	CEBPZOS	RNF185	ATP2C1	VAPB	FAM58A	HSBP1	AAAS	ANTXR1	DDX52	RPUSD3	MFAP3	DDX39A	WDR19	COASY	CHST11	POLR2J	TBC1D22B	CCDC30	LAMA1	STX18	GRAMD1C	YPEL2	CYP2R1	AC092684.1	SLFN5	SEMA3C	SFXN4	CHRM5	SPARCL1	ALDH1L1	FRMPD1	ZNF444	DENR	PHC1	ARSK	GOLT1B	CORO2A	RP11-166A12.1	CNTN4	NDUFAB1	EPB41L4A	SMYD2	RCOR2	ZNF583	NT5M	DNHD1	DBF4	SLTM	CMTM7	BEX5	ACAT2	NKAP	KIAA0368	CEP83	PIK3R3	ZNF195	ORC3	ETHE1	RPL37A	LDLRAD4	PRKACB	TRAPPC12	PRDX3	GTF2A1	ARID1A	NKRF	WHSC1L1	AP3S2	SLC39A9	FHAD1	IFITM10	PICK1	HERPUD1	THAP7	RRAGD	PKD2	POP1	KCNMB4	LANCL1-AS1	XYLT2	NIPAL2	TTI2	TMEM240	VEZT	KRTAP5-AS1	MLLT1	PTPN3	SLC36A1	ZFHX3	LMTK2	CYTH1	CNOT3	SS18	ZNF154	RFWD3	KLHL12	ABHD2	CAPN3	CTC-444N24.11	QPCT	ANAPC5	THSD7B	ZNF609	RNF145	GLS2	MROH8	FBXW11	UCK1	SLC27A2	ZBTB18	ZNF322	RPS18	MTUS2	GMPPB	CSNK2A1	WRB	CORO1C	MAP3K5	DNAJC4	COL9A1	RB1CC1	GRIA4	TMEM245	LNP1	PRKDC	CRELD1	COL5A1	PDZD11	RPL12	MED9	JRKL	NBPF9	CTB-129O4.1	AC159540.2	SLC25A18	AP4M1	OLFM3	CHD1L	RARS	IVD	CDC37L1	ASMTL-AS1	TUBGCP5	RANBP3	C1QTNF2	ROCK2	AKAP8	WASF3	SORBS1	SLC25A38	MCRS1	CCDC136	ADK	KLHL15	ADRA1A	RECQL5	KIAA1217	GAP43	NR1D2	SCUBE2	SOD2	MZT2A	KANSL1	LYPD6B	RP11-15K3.1	ATL3	IDI1	SALL1	ARSA	DNAJC7	MYLPF	ZNF850	STAG2	SNCG	ARL6IP6	RPS10-NUDT3	PPP1R3E	CARNS1	KHDRBS3	APPL2	NUP98	C19ORF70	MYO18B	FIGNL1	MCFD2	ACTR6	NAA11	FAM204A	MYO3B	GALE	CTD-2269F5.1	EXPH5	NFKBIZ	PSMA7	TMEM200C	HYI	DGCR8	CTD-2026G6.3	MZT1	CLPX	SYTL2	UNC80	TDRD3	SLC9A1	ZDHHC2	ATP8A2	CUL5	GNPDA2	ZNF692	ARFGAP2	SMARCA1	ZSWIM4	B3GALT6	RPL35A	RYR1	USP13	AKR1B1	IGHMBP2	GTF2I	NUP58	ABI2	RP11-516C1.1	PRKRIR	MBLAC2	LRP6	SDF4	ARHGAP33	NUTM2B-AS1	PCNXL4	WIF1	LRRC58	PRDX1	COLQ	RP11-535M15.1	VARS	GLTP	TNFRSF19	PTMA	MBTPS2	VHL	PAQR9	CLDN12	MBTD1	RP11-766N7.3	CPNE9	GPC5	FAM46A	NRF1	CHL1	FO538757.2	CFAP54	GABRG3	CNOT11	LEO1	RPS11	PECR	RAB3GAP2	GPR63	RAD9A	OSBPL1A	SMS	CHTOP	POLR3F	SLC27A6	KLHL8	HELZ	GRIP1	ITFG1	WASL	ANAPC10	HAPLN4	TRIM7	ATL1	ADAR	KANSL3	SMARCD3	MOAP1	TMX4	RP11-460B17.3	NEK11	AC009120.4	IFT46	RNF150	PPFIBP2	WDR31	WDR54	PPP4C	LINC00578	SPON1	BHLHB9	TLN1	CYB561D1	ATP1B3	KATNAL1	LRRC57	KIAA1324L	MTMR3	TBC1D17	RP5-965F6.2	ANKH	SERPINI1	MEGF9	PPARG	SLC6A16	RAB12	BROX	CDH12	KMT2C	DEPTOR	RP11-654A16.3	ZNF385C	RAB23	PCTP	GSKIP	RP11-634B7.4	AP1S2	EIF2S3L	TMEM126B	RP11-146I2.1	PTPN12	BZW2	PAK2	RNF175	SLC27A4	PRICKLE1	SDC4	RP11-901H12.1	KLHL7	ZNF654	GPR107	EIF4A2	PRPF4B	QKI	TM7SF2	MNAT1	DAPK2	OTUD4	RAB1A	DHFRL1	ATG9B	TSSC1	FNBP4	GNB1L	TOP2B	ZNF527	RP11-434H6.7	WWC3	ALKBH6	FBXO17	GLIS1	UBE2D1	SEMA4D	ILF2	SLC38A1	MTMR12	GNE	NAAA	AC012668.2	CNNM3	SERAC1	PCYOX1L	PIN1	C2CD2L	AK6	LGI2	RNF146	XXbac-BPG154L12.5	RP11-135A24.2	RP11-348F1.2	PFKM	FAM184B	NUP54	CTD-2349P21.12	KLF7	CYC1	PLIN3	RMDN2	DTNB	RP1-35C21.2	TEX14	CD247	HACD1	TIGAR	LINC00937	NUP188	PEX11B	METTL2A	FUBP3	GTF2IRD2B	RP11-649A16.1	ATAD5	ERVK3-1	CENPO	FHL1	LAMC1	AGBL3	ST6GALNAC5	ZNF484	WBSCR16	MT-ATP8	SNW1	STK38L	CNTN5	LAMA4	POC5	HPRT1	DHX30	GPD2	SPEF1	LYPD5	PIEZO2	PPP2R2A	SOX8	TMEM41A	WDR1	TRIM46	TEX2	C16ORF46	RGPD8	C1ORF43	RP11-665C16.5	WDR61	C5ORF28	MIATNB	DUSP16	CLNK	CD59	PDP2	KEAP1	RALGDS	AGPAT3	KLHDC8B	TMEM143	DDB1	ZFX	CSTF2	MRPS16	ANKRD35	GNAL	RRAGA	DENND4A	MRPL3	EIF2AK1	CCDC170	LSM11	PEPD	CFAP61	RPL5	PIK3C3	SYT11	RRM2B	KLHDC2	TMEM50A	RP11-325B23.2	C7ORF50	DSCAM	C9ORF24	TMEM38A	ATP6V1H	EEF2K	PDGFC	NUP37	GNA14	RGL1	KIAA1524	SNRPD1	PAFAH2	GCDH	TRIP12	LINC00506	PPP1R14A	RP11-346D19.1	RNF149	ACP6	TMEM164	ZKSCAN1	CREB1	ALMS1	TNRC6C	SLC30A7	C12ORF10	BTRC	FAM95C	BRD9	JAKMIP3	CNNM1	TCERG1	KIF1B	DRD4	TOR1AIP2	SGF29	DLEC1	DAP3	KIAA1211	E2F3	METTL8	DEAF1	TAC3	TAOK1	MAP7D1	GLMN	AC007563.5	GMCL1	THYN1	PLEKHA8	TMEM55A	SNCB	AGAP9	RAB28	ZMYND19	FBXO28	TMOD1	CTD-3131K8.2	PSMA5	CISD2	CNEP1R1	FAM156A	FUT9	HIPK1	STMN1	NT5C	CLU	LINGO2	DUSP19	KIF5B	CCDC57	CTA-292E10.6	EPB41L2	PPP3CA	CKMT1B	NLK	GAMT	RP11-1094M14.11	PRKG1-AS1	ZNF529	SNRPA1	RNF115	ZBTB46	SPDL1	NCOA4	ERCC6L2	HNRNPA1L2	ACO1	ARMC1	KIF13B	YARS2	MED14	CTD-2058B24.2	ATG16L2	METAP2	IARS2	NFKBIA	PRKCG	FAM206A	PPP1R7	CMSS1	GNB5	ERC1	TMTC3	CDK19	NRDE2	ESYT3	DUS4L	KCNK10	CHMP7	VCL	METTL5	SLC35E2	EXOSC2	EPHB1	SRD5A3	FBXO22	ZBTB48	SDHAF4	TGFBR1	AC026202.3	TBCEL	RTFDC1	MED13	SYN3	LINC00685	LLNLR-245B6.1	SDCBP2	KCTD7	RP11-485F13.1	CFAP36	RITA1	NOL9	IFIT5	TRAF7	IKZF4	C12ORF43	NELL2	ATP6V0D2	RPS6KA5	ZNF821	ZFP64	GPLD1	KIF17	MSH3	MEI4	SWT1	NDN	MAP4K2	RXRG	IMP4	HIVEP1	UBXN8	PPARGC1A	KRR1	DNM3	TMEM219	SMC5	RP11-159H10.3	ADIPOR1	KIDINS220	LRRN3	TMEM14A	TMCO4	PLCB1	ALKBH3	UBAC1	TPST1	ST7	CLEC2L	TBC1D23	FAM19A1	PEX10	IKBKB	YAF2	BLOC1S5-TXNDC5	RANBP10	FAM20A	NUDT16	C3ORF38	MIPEP	CCNT2-AS1	SUGT1	CHD1	NOM1	B3GALNT1	RSPH3	C17ORF62	RSAD2	ADRBK2	IARS	UNC119B	HDAC11	TSR1	RP3-475N16.1	ILF3	SOHLH1	R3HCC1L	RP11-69G7.1	GTF2F2	MMP26	STAG3	DSTN	NDUFS6	ARAP2	ZNF746	MBD5	RGS5	ATG3	KLF3	RP11-461O7.1	BCAP29	CPLX3	NDUFS2	RP11-711K1.8	TMEM167B	TRDMT1	ECHDC2	CASK	STAT4	LINC01301	RP11-176H8.1	CEBPD	GPT2	TPMT	DCAKD	LIN28B	RANBP2	CXORF56	BRPF3	SEMA4G	SRPK1	EIF4E	ANO4	FAM222A	RP11-379B18.6	ELOVL5	MANEA	SLC39A8	ZMAT4	EP300	SPG20	SEC23IP	SRP72	RP11-488C13.5	CTD-3037G24.3	MAL	CWC22	MTMR2	FBXO46	STX18-AS1	STRBP	GALNT13	LMBRD2	GXYLT2	TPCN1	KRT10	SMARCA5	LSM4	NAA40	RP9	LINC-PINT	ACSF3	ARHGAP26	CLTCL1	RP11-637O19.3	PSMB3	VKORC1L1	PCED1A	RP11-257I14.1	RP11-21B21.4	RNLS	MAMDC2	GARNL3	NPRL2	HBP1	AC007364.1	MT-ND6	PARP8	MTMR9	CUL1	PIP4K2C	ZNF76	SMIM8	PFKFB2	PCCB	UQCC3	SRP68	NUP214	GPI	SHPRH	SETD3	PALM2-AKAP2	IMMT	LINC01562	MED12L	LINC01358	RIN2	FAM117A	PDCL	NCK2	KPNA6	NAA25	ZNHIT6	CHRDL1	BBX	KIF5C	SIRT5	HSF4	CDK11B	YPEL5	RALB	SIMC1	MDGA2	FAM213A	RPL36	AKAP9	GLRB	ZNF16	CBLN2	TMEM199	TMEM214	C15ORF41	TRIM26	ATP5D	KLC4	ZNF81	AC007228.11	ZFP90	C2CD5	ZCCHC10	MAPKBP1	NDUFA10	FAM177B	LRRC45	TMEM217	UGGT1	WWOX	CDC14A	GALNS	FAM162A	TACC1	POLDIP3	PTRH2	IFIT1	SNRPG	SLC25A36	MANEAL	NPC1	SEPT6	PRDM11	FAM122C	HSPA1B	TCTEX1D1	ABHD18	RP11-718O11.1	JMJD1C	DICER1	NDEL1	NRP1	MED30	C1ORF50	GPR19	SGK1	CTD-2555O16.1	HPS3	MIOS	FBP1	ETV6	MARCH3	RP11-481J13.1	CDK14	CRYL1	ZDBF2	ZFAND2A	ACSM3	PINK1	RP1-30E17.2	AKR1C2	VWA5A	LGI1	DISP2	NBPF12	BTBD9	RAB9A	FAM104B	RP4-683M8.2	SEPHS1	C5ORF22	UCN	TRERF1	SDE2	NDST3	RPS20	PDE1B	SAMD12	ACVR1C	RP11-714G18.1	DGKE	PPOX	PRKAR1A	CTH	CRCP	C6ORF1	UXS1	RP13-516M14.1	DENND5B	KIAA1586	NLGN4Y	ITM2B	GLMP	NECAB1	DNAJC9	LINC00534	MSRB2	AC010967.2	TRPM6	KCTD8	FARP1	NPEPL1	USP36	ARHGAP1	DCAF10	C21ORF62-AS1	ZNF704	C17ORF97	ZC2HC1A	TASP1	LRP11	CHMP4B	IMMP1L	JAKMIP1	ARIH1	RP11-475O6.1	FCHO2	NOS1	SMARCAL1	CERS3-AS1	RMDN1	NRG1	AMBRA1	ZW10	WDR3	RNPEP	MSH6	HLA-A	MIR4458HG	RP11-430C1.1	ARFGEF2	SLC29A2	ZNF423	POLB	SENP1	WDR34	RINT1	CCDC3	C11ORF68	ACAD9	GPRC5B	COL11A1	GTF2IRD1	RP11-617F23.1	RFC3	GDPD1	SCG5	NUBP2	RRNAD1	RBFOX1	PSME2	PHF8	ANO5	ZNF621	ATXN1	MAP3K2	AC092839.3	CCNY	C4ORF3	C6ORF136	SKIV2L	NEB	SLMAP	C17ORF96	MED12	VPS54	AMZ2	CERK	FAM32A	STRIP1	TUSC3	TMEM74B	ZNF449	ENTHD2	RP11-363G15.2	ZFPM1	PSMC1	ARRDC2	ARSB	ITM2C	TIMM17A	FANCL	RPL23	COG1	CTC-550B14.7	TMLHE-AS1	UQCRFS1	RNF217	FBXO9	C6ORF47	TPTE2	PORCN	KIAA1715	TGFBR3	EMC10	C5ORF56	ADAMTS13	SULT1A3	TMEM243	NAPEPLD	C4ORF22	MTF2	PRDM5	CYP20A1	RALGPS2	RUFY1	EFCAB2	RALY	RPS6KB2	VMP1	TRAPPC10	GEMIN8	PDS5B	LLNLF-187D8.1	OCEL1	PXN-AS1	PYHIN1	LRP1	RPF2	LRRC38	RAPH1	YLPM1	IRF2BP2	ZMYND11	MRPS18A	EHMT1	PSPC1	GNB4	FKBP5	CACNB4	PLCH1	GTPBP10	CLPTM1L	MFSD1	ABCB8	RP11-664H17.1	CTR9	CTBP2	RABGAP1	GMDS-AS1	EFCAB6	ACIN1	AC005355.1	RPA2	SIKE1	ZBTB11	TRMT112	CSRP1	KCNMB2	SP4	FAM110B	NUCB2	NCKAP5L	LIX1L	KIAA0319	CCDC186	ZNF236	KCNN2	HMGCL	ACSS2	PRR14L	SBF1	ZNF814	PTGDS	SGPP1	ZNF283	SUGP2	TK2	DDX50	DYNLRB1	LRRC29	EIF3M	RCL1	HACL1	ARHGAP31	LRRC59	ZNF891	TANC2	PCDH10	CALR	BLVRB	MMP23B	USP38	GUF1	NEU3	TWF1	GAPDH	ARHGEF2	SLC25A46	AC004893.11	PAQR6	PTCHD4	TRIM25	SCYL1	MAP6	RP11-350J20.5	LYST	AC016768.1	SUB1	SACS	SH3BP2	TMEM179B	RP3-461F17.3	NASP	AXIN2	ZNF470	CTC-490E21.12	PPIE	LINC01314	OR2L13	GABRB2	WIPI1	PSMF1	RPN2	KIAA1328	NSMCE1	STRN3	FAM174B	FKRP	ARID4B	MRPS30	MANBAL	ITGAV	GSTO2	AQP4-AS1	EIF3A	TMEFF2	ANKRD6	SRPK3	CTC-513N18.7	PIGH	DEPDC5	TDP2	BEAN1	PLEKHA2	DIO2-AS1	RBM39	COG8	NLGN4X	CLVS1	RIC8B	RET	MARCH8	NNT	LINC00693	ACTR5	MAGT1	TMEM120A	SKP1	CNTNAP2	UPF3B	IDH3B	ZHX3	FAM65C	ZNF146	ZNF706	TMEM74	TAF1B	LRRFIP2	LIN7B	MYNN	MRPL18	FAM192A	ARL16	PI4K2A	C9ORF41-AS1	NAV2	JAKMIP2	CIR1	NABP1	PPP1R11	RGS7BP	PKIG	MRPL43	PTS	RP4-651E10.4	GOLGB1	RSPO2	PHACTR4	LINC01250	LINC00393	ELMO2	ZNF19	WDR91	DGUOK	SUDS3	CCDC60	CREBBP	TCEB3	ITGB1	CUTA	FUBP1	PPL	OTUD7B	SNHG22	BCAS3	CNOT8	DCTN2	ALDOA	TCF7L1	AP1M1	LRRC37B	RP11-45A16.4	TRAPPC4	NXF1	MYBPC1	RPS6KA6	RAB40B	RP4-555D20.2	ACER3	IPO13	ALDH6A1	RHOBTB1	HDAC1	FOXP1	SCAMP4	DENND4B	TRAK1	CTC-806A22.1	CACNB2	DCUN1D5	LARP1B	TMEM68	PID1	PPP2R3A	FNIP2	FAM228B	NCOA7	RP11-16B13.1	EMSY	SPG21	RP11-475E11.9	USP31	ZNF521	ABHD11	ASAP3	GCN1	UBE2D4	AKAP6	MAX	RP11-594C13.1	MANSC1	UBE2B	MRFAP1L1	RORA	CWF19L1	RP11-679C8.2	GSS	MEN1	SYNJ1	AMMECR1L	MOSPD1	RP11-111H13.1	THOC3	MEST	ATP6V1D	PRKCH	CEACAM19	CARF	LYG2	SIRT1	ARAF	AGBL1	ADGRG6	COL23A1	COQ6	CARKD	HSDL1	RPL38	FBXL20	CPNE2	SSPO	A2M	HERC4	UMPS	ANKRD55	RP11-192H23.4	RIMKLA	PPWD1	CUX2	RP11-17A1.3	TP53BP1	RP4-784A16.5	MRPL55	TMED7-TICAM2	MKNK1	ZNF710	CPPED1	UBE2R2	CASD1	MED21	KIAA0232	CTD-2201G3.1	TFAP2E	TEX30	FBXO2	RP11-380P13.1	DSCR3	DNAL1	TMEM107	AHCYL2	RAF1	NSL1	C19ORF12	RPL28	CLINT1	TICAM1	AC091878.1	ZBTB8OS	LGMN	RAD1	MMP25-AS1	ARHGEF9	IDNK	KDM2B	ZSWIM5	MARCH5	PFN1	MACC1	CNKSR3	BRCA1	BEX2	CRIPAK	WBP4	BIN3	B3GALT2	MYO1E	SEMA6C	PROSC	AP001605.4	PPIL6	SLC25A41	GRID2	ABCA10	RP11-580I1.2	MALSU1	OPRK1	AGTPBP1	AMT	RP11-352M15.2	PDIA5	RBM28	PYROXD1	MAGEE1	VCAN	NGF	SMIM4	FAM69A	GLRX5	ENOX2	RP1-122P22.2	RARB	SNX25	CXORF38	RYK	TSPAN4	RP11-436K8.1	SLC25A25-AS1	KSR2	CTPS1	ZNF721	ELAVL4	FECH	WBP11	ATP6V1A	ACOT2	NRBP2	DPM2	BZRAP1-AS1	TRUB1	ARNT	SGTB	WDR43	LINC00662	PGS1	VPS26B	ACKR1	AC073343.13	MED10	ZNF354A	TCP11L2	B4GALT7	GLYATL2	DCDC1	PHF5A	LRP2BP	KLHL42	INADL	TRHDE	NR6A1	SLC41A1	B3GAT1	HOOK3	THTPA	ERICH3	RNFT2	USP46	MBNL2	LIPE-AS1	LINC01006	NCAPD3	LRCH3	ZNF532	AHNAK	TM2D2	NLRP7	CCDC191	PPM1A	MED4	ZNF513	GLT8D1	CDKN2AIPNL	GINS1	CSRNP3	PPP1CA	HIC2	TIPIN	SLC7A14	PLPP1	RNF213	RNF215	OTOA	RUFY3	MFSD10	SEC22C	CA5B	CMYA5	EPB41L4B	MPC2	AC007386.4	ARHGDIG	PDE4B	NUFIP2	CENPT	MTX3	CAB39	RRBP1	DNM1L	SLC37A1	PCMT1	SLC30A5	SNRNP200	ECHDC1	THAP11	AFF3	RP11-284M14.1	EFCAB5	HERC2	RAB3B	LINC01277	ZNF529-AS1	LDB2	MTCH2	MYL6B	CDC16	CEP76	C9ORF114	ZFAND2B	PAWR	VAMP1	PFDN4	OXR1	RELL2	CLTC	ZNF546	BCL2L13	DNAH8	NPNT	RP11-172F10.1	PTCHD1-AS	ATP5I	DPM1	TNFAIP1	SEC22B	RP5-1198O20.4	NTPCR	TYW5	MBD4	YIPF3	PKI55	ZFP14	CTC-459F4.5	HIVEP3	C1ORF159	PCID2	RTCA	DNAJC8	GXYLT1	ZSWIM7	ZNF207	AC018890.6	WDR44	CCDC73	RNF44	CCDC150	MARK4	ZNF836	ZNF432	SUMO1	VSTM2A	RALA	MAPKAPK5-AS1	CTC-554D6.1	MFN2	TTC27	DYNC2LI1	CKMT2	TNPO3	RP11-626H12.1	RP11-572M11.4	SSPN	FAM227A	RP11-110A12.2	OFD1	FRS2	FGF12	MEX3C	SND1	ZNF761	SNHG12	UBXN1	MEIOB	PRPF8	IRAK1BP1	SLC25A14	NFE2L1	TECPR1	SCN2B	ERLIN1	POMGNT2	NAT10	RP11-945C19.4	MYCBP2	GCLM	RABEP1	RABL6	GRM5	KCTD6	PIAS4	TSC22D2	POLR2E	TLE6	CEBPB	ZEB1	KBTBD11	LINC00843	RP11-323I15.5	NME4	RP11-768F21.1	SCN4B	ERCC6	SETD6	ZNF420	UBA52	PAK7	TLK2	CGREF1	ABLIM1	ADGRG1	EIF2S3	PDS5A	ANAPC13	GNB2L1	MAPK13	TGFB1	TIMM50	ZFYVE28	ATAD1	DLST	NSMAF	ZSCAN18	NQO2	DFFA	IQCE	SHBG	SPRYD3	ECH1	IL12A-AS1	TAF3	SNX22	ZNF790-AS1	GLRA2	LYRM2	USP2-AS1	HSPA1A	C17ORF51	POLN	SEC31B	MTA3	ZNF555	SRFBP1	DUSP11	NFASC	GPATCH2L	ZNF507	TUBA4A	AC002066.1	SZRD1	AUP1	DHRS4L2	GBAS	C4ORF19	BMS1	TXNRD3	IGFBP6	ZUFSP	ZNF587	GYG2	HMG20A	CCDC39	METAP1	HSD17B10	NDUFS8	LRRK1	TPP1	STON1-GTF2A1L	UBXN2B	EED	SDK2	CSDE1	ZZEF1	TMOD3	NAT9	SH3GLB1	GNG2	MRPS11	SNCA	RIF1	GUSB	TAOK3	COA3	TRAPPC9	MAU2	ZNF593	POLR2G	DHDDS	ADCY9	MTHFD2L	DCLK2	KCNJ6	MESP1	PNPLA7	ABHD6	RP11-258C19.7	COL28A1	GK5	PQLC2	SETBP1	TRPV1	ZNF142	GABRA5	UTP4	SRD5A1	CSPG4	SNX17	ERGIC3	WNT7B	HMGN1	CTD-2666L21.1	RNPC3	NLN	HSPA14	C16ORF70	RPS15	UFL1	AMPD3	AC003006.7	SCAPER	RP11-727A23.10	SCPEP1	CTNS	KCNH1	WBP1L	MIR124-2HG	GPX1	RAP1GAP2	RAB7A	NSUN2	EIF3J	LINC00871	SMAD1	CDIPT	ACBD6	SH3RF1	USP16	DGKI	MRE11A	NCBP3	TECR	FBXO30	PIGX	VEGFA	INTS7	RP11-440L14.1	CTSC	ZNF140	TBC1D30	HMGXB4	SMC2	SMG5	CPNE4	AP000487.6	NCOA1	HAP1	CHD7	C3ORF17	TOPBP1	ERI3	ACD	NAA50	KCNJ12	C1ORF132	USP1	SMARCC2	RP11-673E1.1	RP11-505E24.2	SOX2	HIP1	LRPAP1	FAM114A2	KCNQ5	ECSIT	DLGAP4-AS1	TRIM11	TTF1	ZNF407	CAMTA2	EIF1AX	SSFA2	RP11-513H8.1	C19ORF66	SGPL1	NUDC	HCRTR2	ST13	YWHAE	FAM134C	OSBPL8	RALGAPB	TOX3	CTD-2020K17.1	CTNNBL1	RP11-526A4.1	TUBD1	SYCE1L	FAM169B	XXbac-BPGBPG55C20.1	CH507-216K13.2	RPA1	ZNF3	DLX6	PHF21A	CDH10	CSTB	ZNF264	CCDC115	DHRSX	SPHK2	SENP8	EEF2	OBSCN	TMEM175	PATL1	FBXO27	STYXL1	CHTF8	HLCS	SH3YL1	NABP2	DCTN5	TRPC4	PARP16	ACRC	CATSPERG	TIMM21	PSMA1	ATF1	SOX4	DPY19L4	LINC01285	PITPNA	PVT1	SNF8	DDX23	KLC2	SCFD2	JAZF1	TTLL5	GNAQ	COX18	MTCL1	MYO3A	TADA2A	TRAF3	B3GNTL1	IKBKAP	TBC1D22A	RP11-739N10.1	DEPDC4	ZEB2	SUPV3L1	LACTB	PDAP1	CNTN2	RP11-114G22.1	HAPLN1	SMARCD2	CFAP44	IMPAD1	PDE1C	CTNNA2	SPATS2	CASP8AP2	SPIN3	GPS2	CTD-2001C12.1	TMEM117	HCFC1R1	RP13-941N14.1	STX4	PPP4R3B	PHIP	MYEOV2	RANBP17	VASH1	RP11-664D1.1	FITM2	FN3K	MDM4	ZSCAN5A	CEP89	NUDT19	ZNF74	RPAIN	WRNIP1	CUL2	CLCN3	TUBGCP2	NIPAL3	BAHCC1	TBC1D8B	VPS33B	MCPH1-AS1	CEP112	ASH2L	GART	TBL1X	ABCA7	SORT1	IQCJ-SCHIP1	TEFM	SYT1	GMPS	EZH1	FAXC	ZNF665	DHODH	STAM	CDH9	FBXO36	FBXL3	KCNIP3	KCTD15	KIAA1671	MAPRE2	ADPRHL2	STK3	APBB2	PPM1G	ACTR2	ZNF567	DSTYK	KCNIP2	RP5-940J5.9	UBE2J1	DHPS	C5ORF42	WNT3	LRRC63	FIG4	TOX2	CTC-458I2.2	TSEN54	DDX21	PSMB2	PCGF6	RAB11A	ZNF318	RPL27A	DNTTIP1	MBTPS1	GABRA4	ZNF200	PGAP3	RP11-353M9.1	OTUD3	MBD6	DOCK9	FAM177A1	FAM184A	TRNT1	SBDS	IFT27	NEK4	CASP3	GALNTL6	C6ORF203	ITPR1	IRAK2	PARVB	MCCC1	LHFPL2	ISOC2	PARD3	RWDD2A	NOL11	PTPN23	STK31	WBP2	ZNF791	EBF1	RP11-289H16.1	NFX1	TMC7	ZNF768	ZNF141	RBBP4	TMEM255A	RPS4Y1	RFNG	EXOC6B	DHRS13	RP11-525A16.4	BCL2L2-PABPN1	SETD7	LTBP1	TAF1	SEPT9	RP11-32B5.7	NME5	USP44	PKIB	WDFY2	RP11-689P11.2	ZDHHC9	TM7SF3	MRPL19	COMMD1	SORCS1	SIVA1	YPEL1	YDJC	DOLPP1	PRR12	ADGRA3	SH3GL2	EAPP	TJAP1	PDHX	CTAGE5	CDH3	RIOK1	SOX11	ZNF275	ACER2	BLVRA	PGAM1	FAM104A	AGO3	NUDT16L1	LRRIQ1	IKBIP	DIAPH2-AS1	NT5DC3	MAGI1	TDRD7	PHYKPL	RUNDC3B	TMCO3	SOCS5	FAM221A	ANKRD30B	MARK1	ADCY6	DERL1	CTC-498M16.4	PTCH2	MTERF4	ADPRHL1	MIIP	PURG	MERTK	LUZP1	LRP4	ADCK3	ELF2	CDS2	WDR37	CACFD1	NR2F1-AS1	ANO1	ENTPD4	NEFL	NPAT	RP13-726E6.2	YEATS4	MRPL32	RP11-1157N2__B.2	N6AMT2	COL6A1	PPP1R2	MB21D2	ELAC2	ZNF394	STMN3	CLEC16A	FAM91A1	CCDC64	TCEB1	PES1	SNX30	COL4A3BP	ESRRA	HIST2H2BE	RPS6KC1	ZC3H11A	TCEAL4	NUDT5	KIAA0226L	DIS3L2	TUBGCP3	COG3	PHKA2	SEMA7A	AIP	ZNF334	GFOD2	PAPD5	ERLIN2	NUPL2	RP11-96H19.1	EIF2B4	ASH1L	GTF3A	APRT	ARHGEF11	PPIL3	PSMA3	AKAP13	ADGRA2	SGCD	NAA35	GSTK1	FAM124A	MEGF11	FAM76B	FLVCR1	NOL8	ELMOD3	INO80	SLK	EDRF1	NUDCD2	WDR89	CRELD2	LNPEP	DKC1	CTD-2189E23.1	DNTTIP2	RP11-638I2.4	REV1	TPM1	SMYD3	C20ORF196	PRPF4	SYT16	JADE3	KCNMB3	ATP2A2	AKAP17A	PTGFR	SRRM2	HACD3	POLR2B	OSBPL10	MARCH7	ACADS	KIAA1456	TMEM260	KPNA3	ZNF629	CA10	ATP5S	NSRP1	PHLDB3	TMEM8A	PPM1F	PPP1R16A	FAM98B	P3H4	AC006994.2	HERPUD2	RAB2B	FBXO45	INPP5B	TSPAN9	HELQ	BRAF	ADORA1	CDK4	CTD-2349P21.5	CDH6	MPHOSPH6	NPAS3	TTTY15	AC004540.5	USP53	ARMC8	IL12RB2	RFTN2	MT-CO2	RFX5	TBC1D16	GAS8	DND1	TBP	EPT1	PITPNB	NKAIN4	UBXN11	UBR2	AC002310.13	TMEM50B	DBNL	ZNF106	LEMD3	SORCS3	SLC22A5	ING5	AFF2	CEP250	COA5	AC007405.4	EPS15L1	FAM120A	HRK	SMAP1	MAST4	NR3C2	PGD	BCAR3	ARSF	KDELR1	SLC22A4	RDH13	OPRM1	CRHR1	GOLGA4	KIF9	ARL5A	MSL3	ZNF75D	SIAH1	ST3GAL3	CCBL2	DDX6	DYRK3	AC079807.4	AC093802.1	CTNND1	ITSN2	FAM35A	THNSL1	TRPM7	HDAC3	DIEXF	ARL10	C1ORF27	SLC9A9	RPL18	AC008074.3	UBE2G2	PHLDB1	CLEC11A	RAPGEF5	MMS19	ZFP28	AURKAIP1	EPHX4	LIN52	BRAP	ZCCHC11	TMCO1	VCPKMT	SYNGR2	EDARADD	MS4A5	L2HGDH	PAFAH1B3	PACRGL	BMPER	RP11-360P21.2	SSRP1	SEC62	PNO1	SCAF4	ELMO1	UPRT	KIAA0556	CFAP69	PAQR8	SUPT6H	SNX18	FOXN3	LAS1L	TAB2	DHRS7	SLC25A16	AMY2B	HNRNPR	CNDP2	PHB	FRMD3	WNK2	LAMA5	PGAP2	USP9X	RP11-69E11.4	ANKS1A	CLIC4	MAGED2	RP11-629N8.3	AXIN1	PREX1	RP11-38L15.3	SDAD1	ZNF512B	AP3S1	ZNF330	PPP4R3A	PPP1R12B	DAZAP1	DPH6	ARMC10	ZC3H14	PRPF31	HTATIP2	MPP1	GTPBP6	KDM1A	HNRNPH3	HSPA9	SLC35B4	RP11-370I10.6	GRK4	POGZ	LTBP3	RP11-490G2.2	RGS7	PAPPA	MAN2B1	BSPRY	CCDC130	LRRC37A3	PRPF6	NT5C3B	PCED1B	FAM189B	MED1	PLGLB1	AIFM1	ANKRD13C	H3F3B	BLZF1	NF2	NES	BRAT1	TRNP1	POLL	TRIM37	SLC37A3	PSMB1	PLEKHG1	PKD1L3	ABCA2	TRIM2	CARD11	TCP11L1	WNT5B	PJA2	MTMR4	LRIF1	PTGER3	NAA15	UFM1	WFS1	ETF1	RP11-11N7.5	GPAA1	TET2	HN1L	AMD1	TMEM191B	DOK4	BECN1	SEC14L1	C1ORF228	ZIM2	RP13-580B18.4	SAFB2	BRINP2	MTMR6	AMH	SRSF6	HDLBP	CTD-3105H18.18	RAB1B	C10ORF35	FBXO42	PRPF38A	XRCC4	RUVBL2	RSL24D1	LINC01411	SLC38A10	PRELID3A	MAST2	ARL6	SZT2	AC007246.3	CECR7	TXNDC15	RNF5	UQCRB	RAB14	ITSN1	RP11-983G14.1	RALGPS1	C1S	MOV10	ZNF430	ZFAND6	CNIH4	C1ORF174	NSFL1C	MRI1	MVB12A	FABP3	CLDND1	PKNOX1	LIMS1	HINFP	LMBR1	LPP	PHTF1	EPRS	SPESP1	LMNB1	RDX	WAPL	ATP11A	SCML2	SLC43A1	ENTPD1-AS1	STMN2	BTAF1	IPO7	RP11-156P1.2	NDUFAF3	RGMA	PCM1	LINC00174	SLC2A14	RPL32	LOXL2	RNF10	FAM175A	CASP9	ZNF425	RP11-159D12.5	MRPL11	JMY	MAD2L2	CCT7	SLBP	NPY1R	POMGNT1	LRRC9	POGK	PRPF39	ANO10	CACNA1D	PML	TMEM234	CECR2	DPP10	RP11-273G15.2	PRDM15	ZNF682	TSHR	DCAF5	PAAF1	RUNX2	GPC4	FOXN2	HHIPL1	LSS	CEL	CHMP2A	NDUFS7	TMSB4X	SGCE	PHYHIPL	CNOT6L	EEFSEC	DNAH5	ILK	IDE	BTF3L4	HHLA3	EPN2	ZNF487	ZNF536	NUDCD1	RABL3	TMEM184B	AC004076.7	ADNP2	STOX2	C1ORF123	MAGEF1	SFXN2	PTAR1	MGAT4C	DACH2	SPATA6L	FXR2	C12ORF75	CEP135	CCDC93	MINK1	CNOT4	KIAA1919	BCL7B	MTHFD1L	MSANTD3-TMEFF1	GRIK1	AKT3	DUOX1	C19ORF52	WDR81	ROGDI	APC	COX7A1	XPNPEP1	CNPPD1	MGAT5	STRC	SLC25A53	GOLM1	FKTN	GNG3	JPH2	ALDH7A1	RP1-179N16.6	PPP2R5C	DRAM2	AC011288.2	RP4-669P10.20	RSF1	ASB3	FBXL14	ATP8A1	MLST8	RPL35	MRPL21	PNN	MYL12B	SLC4A1AP	ZNRF2	NIPSNAP1	HYLS1	RRP15	MRPL42	CNR1	RP11-138A9.1	RCBTB2	GOSR1	RASSF8	CCBL1	C11ORF49	CSGALNACT2	ACTR1B	ZNF573	AC068533.7	YBEY	CTSL	KIAA1147	AATK-AS1	USP8	CECR5-AS1	AIM1	ZNF641	SYNRG	PRR13	AZIN1-AS1	FAM185A	GPR173	DNAJB11	APOL2	IMPG2	TKT	MARCKSL1	FAM219A	SCN2A	CNP	PRPF40A	ZNF730	CHEK2	GATB	WDR45	DNAJC10	TAF5L	PIR	GLB1L3	NCOA6	EML6	RP4-665N4.8	PVRL3	AC133680.1	TMED10	TTLL1	D2HGDH	PPP4R4	PFDN5	GPS1	GPD1L	GIGYF2	CRYGS	ZNF789	GLDN	ATF7IP2	MICAL3	C1ORF216	DUSP22	FGD6	RP4-669L17.10	SCX	FAM200A	PCSK5	ZNHIT3	SFTA3	ZNF549	SLC13A3	RP11-708B6.2	FAM50A	ADIPOR2	SAP18	SCN8A	AVL9	SCP2	RP13-188A5.1	GPR137B	ATM	HRASLS	SGMS1	AP002884.2	DHX36	HCFC2	AMFR	IGSF11	UROD	NBR1	LAMB1	TADA2B	FBXL2	EMB	SNRPA	RBL2	FBN1	SECISBP2	ANKLE2	SLC44A3	SLC18B1	LTA4H	ARRDC1	RPS6KL1	CDC25B	C15ORF61	SH2B3	HDGF	MAGEC3	TTTY10	NT5C2	PDCD6	PDHA1	CTNND2	MYO1B	ANKMY1	AC007319.1	RP11-712L6.5	RPAP2	SAT2	C14ORF1	H6PD	SLC39A7	RNF114	MPG	KIF21A	COMMD6	TRIP4	CAMSAP3	ANKRD18B	LINC00970	TTC13	FANCM	VDAC2	CEP68	C17ORF58	PSMD1	FLNB	RBSN	MOK	GOLGA3	CANT1	RP11-302B13.5	ITGA3	EIF1B	SLC35A3	LINC00858	IL2RA	DGKH	AF196970.3	PTGES2	RTN4	PCBP2	ALDH2	TTI1	ZMAT5	USP14	OPN3	SCARB2	GOLGA7	KANK4	CTC-575N7.1	ANKRD40	CRISPLD2	TNS1	TSPAN14	SYT9	EXTL1	PARD3B	ITGB3BP	DRG2	USP47	CTSA	BPHL	SVIL	AQP11	MFSD4	ELOF1	STT3A	ZNF431	FAM133B	ZNF197	GLTSCR2	BCLAF1	RP11-318C24.2	SSH2	CCDC12	KLHL21	BTN3A1	UBR4	AHR	NONO	PTPN14	KXD1	TTF2	ZKSCAN8	LIN7A	UBAC2	RP11-429O1.1	LINC00176	ZNF12	TMC5	VWA9	NEIL1	CYB5D2	PLEKHH2	USP49	MAD1L1	ZNF33B	AC074391.1	STARD7	CNTN1	NOL3	TENM4	RNF180	FXR1	IMP3	ACAP2	KCNT2	INF2	MAP3K1	NDUFV2-AS1	WAC	SCARF2	PTPRM	RBM42	RHOQ	RAB22A	IVNS1ABP	PRR3	DNAJC27	SLC35F1	TBC1D9	TTLL12	FBXW8	ZNF346	CACNG7	KBTBD3	RPS3	JADE2	RB1	SLC43A2	RBX1	ZRANB1	FARP2	MEA1	PPAT	HEXDC	SIK3	RIC3	THSD4	NCOR1	NDUFAF7	COG6	STAT1	GNPTAB	PDCD5	SLC35A2	RP11-676J15.1	HERC6	GPM6B	IL1RAPL2	RSAD1	UBTD2	ARHGAP39	UBE3C	DCX	FAM117B	NID1	MUS81	CCDC84	RAB9B	KIF22	PTBP3	SHARPIN	OXLD1	ZNF41	CCDC127	PCYOX1	MN1	NSUN5	ALS2	RERE	MAP9	ANKRD20A1	PLK2	SRGAP2	RP1-292B18.4	ZNF250	PHACTR1	RGP1	LRRC28	SCAF1	DCK	ENO1	SNX7	SUSD5	PALB2	ZDHHC17	CAMK2G	RILPL1	ABCE1	UBL7	PANK3	AJ006998.2	ZNF155	UNC45A	BEND7	CD82	PCDH15	WSCD2	SRP14	TMEM237	RP11-20E24.1	DYRK2	LINC01182	FABP7	ABCC10	NDUFS5	NOC3L	FGFR3	ZNF92	TCP1	AF127936.9	GSTCD	FAM3A	REEP5	CPEB3	EBP	GLI4	RPL7L1	ARMCX5	FAM136A	TIRAP	RP11-111A21.1	GBA2	KMT5B	ZNF777	ZNF623	TANGO2	SHROOM2	VPS53	UQCR10	KMT5C	ELOVL4	XPNPEP3	MICALL2	ALKBH4	TMEM62	GADD45GIP1	DDX25	MEIS2	FMN2	SDCCAG3	SCYL3	RUSC1	C15ORF59	ARHGEF7	ZNF738	CCDC171	MED31	COPA	HSD17B11	LMCD1-AS1	REEP6	UHRF1BP1	SHISA5	COLGALT1	DPP8	RP11-351M8.2	LINC00407	WASF2	SLC1A1	HIF1AN	ACTR10	AEBP2	TMEM67	ARL3	PAFAH1B1	ZNF461	MFSD8	LRP5	SIL1	COL12A1	TP53BP2	NDUFB10	ENOPH1	UHRF1BP1L	TRA2A	ASB8	CFAP52	HYDIN	LINC00205	ANKRD44	VPS26A	HNRNPA0	TCEA2	PKIA	MCM3AP	CACNA2D3	GIT2	MADCAM1	EDIL3	TAB1	TIMM23	TMEM14C	SLITRK4	RP11-286N22.8	SCYL2	ANKS6	ICA1L	PPP1R12A	CTD-2535L24.2	PTPRA	KANK2	RGS8	GFM2	WDTC1	WDR76	DHX38	CXCL14	GOLGA5	RFPL1S	ANKRD27	BNIP3L	ATP10A	RP11-306G20.1	HLF	SDF2	NARFL	ZNF594	RP11-474G23.1	GTF2E2	RP11-91P24.7	ZNF519	DYNLL1	GLRX3	TMEM64	C10ORF107	IL27RA	CCDC58	SMC1A	CTBP1-AS2	PKDCC	NOTCH2	CHMP5	CTD-2555O16.2	COPG1	DHX57	JPH1	SCARB1	LAT	ATRN	RP11-540O11.6	EP400NL	YY1AP1	RAE1	WDR60	HMGB1	KARS	NUP50	EZH2	CBLN4	MID1	SNX32	HSP90B1	ULK4	DTD1	C9ORF64	NPIPA1	PRPF40B	MARC2	WWC1	BLMH	NDUFV3	ASPH	UBP1	ATG2A	HNRNPC	CRIM1	GTF2H1	NCEH1	ELP5	SPTBN1	CERS6	UBXN6	TDRP	HUWE1	GNL2	PITHD1	CAMLG	DONSON	MTERF2	PPP1CB	OSBPL7	TAF4	PANK4	NRP2	CRLS1	COL21A1	NEO1	RYR2	PPFIA2	STK10	NELFE	KSR1	RP11-656D10.3	G3BP1	RP11-620J15.3	CTC-471J1.9	SLC48A1	SEC31A	SPTSSB	SPPL2B	ANAPC2	YTHDF2	HNRNPAB	PAPOLG	ABTB2	SLC5A6	NDUFB6	CLDN10	RP11-615I2.6	CNTRL	ZNF292	PHF12	ZNF451	TPM4	C2ORF82	DPP9	TACC2	SLC12A8	WDR48	LINC00310	AC007285.6	AMER3	TAF4B	PUF60	AC009228.1	SRRM1	CAMK2D	TAF7	C16ORF13	RP1-34H18.1	CARS2	TTC21A	TMEM41B	ITPKB	FLJ12825	PIK3C2G	NBN	GRM7	AHNAK2	PTPN11	PPP4R1	CHUK	ARHGAP20	RAMP1	SERP2	LRSAM1	RP11-697E2.12	MIR548XHG	WSCD1	GOT1	AF121898.3	C6ORF89	RP11-418I22.3	THEMIS	TSPAN3	RPLP0	ASIP	ZNF562	IK	FRYL	LIN7C	ZNF18	LATS1	ABCC4	NUP210	POU3F3	DHRS3	ZNF341	QTRTD1	HINT3	C7ORF43	SCAF11	FJX1	ZBTB45	POLR2M	VPS4B	UBE2H	SERGEF	ATP5G3	PEF1	RNF128	FGGY	SMARCA2	ABCB7	POT1	ATP6V0E1	KDM4A	SLC15A4	LONP2	PRICKLE2	PLCXD3	SPATC1L	LIAS	ADAM12	SPCS1	AC006538.4	UBE2E2	MRPL23	ATL2	FAAP100	ADAM9	C4ORF50	SLC3A2	IRF3	RGS22	ZNF75A	ABCC5	SH3BGRL	DUSP15	FAM120C	PLEKHA5	LEKR1	NMT1	TNRC6A	ATG7	CREM	IWS1	KCNAB1	SAV1	CNIH3	OPCML	RBM23	OXNAD1	FOPNL	TPM2	LAT2	RP11-666E17.1	SLC17A8	RPL19	RPL8	MGRN1	ZRANB2	WARS	NUMA1	GTF2F1	MKRN1	TSPAN13	ZFY	PPM1D	EXOSC6	GABPB1	SVIP	ZCCHC8	SETDB1	EME2	NR3C1	AAR2	CPNE8	MRPL14	MCCC2	ANKDD1A	XRRA1	MON1A	VSTM5	FSTL3	EXOSC9	TTPAL	SPOP	FAM175B	SIAE	RRM1	ANKRD9	RP11-50D16.4	ZC3HC1	ARMC4	TSTD2	DDAH1	ZNF835	RBCK1	SELT	ATP6V0A4	KDM3A	SH2D3C	CLIC2	FASTKD2	GOLGA8B	RP4-765H13.1	NIT1	LIG4	FAN1	OSTF1	ZNF14	AASDH	TCEB2	LRRC37A2	GLS	SYNJ2	CBY1	PIAS1	RP11-212P7.2	C2ORF69	GPN3	CTD-2005H7.2	ASNS	ELAVL1	FREM1	KIAA1551	FAM169A	NTHL1	KIAA0430	LCLAT1	KANTR	MAPK10	GPR27	ACADM	PRCD	HIRA	MTG2	CCDC117	DCAF8	WNK1	TMF1	RECK	RAP1B	NGLY1	GKAP1	ALKBH8	OSCP1	TFDP2	PPIL4	RP11-529K1.3	BCAT1	TALDO1	GRB10	COL26A1	CD99L2	DNAJA3	SMDT1	SFMBT2	ERH	RFWD2	FKBP3	DLEU7	PDZD2	CHTF18	CACUL1	UPF3A	UBE3B	TTC28	WNT10B	TRPM2	ACTR3	LINC00094	CTD-2147F2.2	MEPCE	C1ORF61	FBXO15	PARL	NSUN6	KANSL2	NPRL3	STIM2	STRADB	BIRC2	CCDC137	RBM5	ZNF268	HMGCS1	SLC30A4	OARD1	CC2D1A	ZNF202	DARS	ZNF823	SUSD1	UTP20	SLC25A20	FBXO16	CNRIP1	GSTT2B	MAML1	SYNCRIP	LINC01103	SKP2	NUP153	FAM188A	RASSF8-AS1	HEG1	CHN2	SF3B6	SMIM14	MTHFSD	KIAA0895	APAF1	MEG8	HEATR6	GRIN2A	PCNXL2	AREL1	ADAMTS9-AS2	APOA1BP	PNPLA8	KCNN3	CDK17	ALDH1A2	AP5S1	PIK3C2B	CRTAP	UBE2A	UEVLD	DDIT3	MFSD14A	ACOT13	MFSD11	MPHOSPH10	PLEKHH1	VEZF1	SLC6A1	PCIF1	CCS	VPS45	CDK5RAP1	C3ORF14	TUBB3	TMEM44	ZNF618	CH17-189H20.1	ZMYM2	NTAN1	MRAP2	COLEC12	SLC25A42	EFEMP2	MAPKAP1	ATG16L1	GORASP2	GID4	ENHO	EBLN3	ARMC5	APBB3	METTL24	PARD6G	AP1G1	CHRM3	HNRNPM	GRN	FUT10	CCT6A	AIMP2	CTC-454I21.3	NAGPA	EML4	TNIK	TAPT1	CTDSPL	ERLEC1	SNHG23	FTX	RNF8	TMED3	SNTA1	ZNF471	DLAT	CCDC53	ILF3-AS1	RP11-554D15.3	NPM2	RIOK3	ZC3H15	BMP6	TMEM59	PLA2G6	HIRIP3	KLHL29	RP11-290O12.2	SPIRE1	CWC25	NCAPD2	SLC7A2	RP11-665G4.1	DNAH1	PSPH	KDM5D	OPA1	ATAD2	CECR5	DIO2	GCC2-AS1	N4BP1	CAPN5	FAM20B	FIZ1	CLVS2	FNBP1L	STAT6	KCNQ1	SACM1L	AP2A1	AGO4	ORC2	FGF13	MRPS2	GLB1	ZNF804A	SPATC1	NFKBIL1	ESR2	S100B	VLDLR-AS1	VLDLR	PGRMC2	CTD-2378E12.1	FARSB	CTD-2034I4.1	ABHD5	PAXIP1	PBX4	SNRPN	COMMD2	TMEM94	EEA1	VWC2	CSMD1	DALRD3	GSTA4	FAM101A	TRIM14	RNF38	PEX5L	TMEM69	ZNF117	EIF4G2	TMEM131	ZBTB43	MAP3K10	PHF20L1	SLC8A1	CLDN15	ARMC2	TMEM38B	TSR3	NKIRAS1	UMAD1	ARID2	RP13-578N3.3	LRAT	DHX29	EPHX1	FRMD5	MORC2	ERGIC1	CUL9	ST6GALNAC3	TIMM10B.1	XRCC3	MTERF3	RP11-574F21.3	TMCC1	AP001347.6	ABHD3	FMNL2	PCMTD1	HDAC8	PLOD1	C1QBP	LSM7	NENF	SORBS3	ERI1	CPO	MKS1	GRK5	STXBP5	HSPB1	CCNJL	LINC00158	SMIM12	SNX24	ANP32E	ZNF114	LINC00969	ALG1	DHX58	SYNM	UBE2L6	ZDHHC24	MFF	MARK3	RNF14	TAF13	MZT2B	TEKT1	RP11-131L23.1	ARFGAP3	LINC01088	ECD	CDC27	RP11-296A16.1	INTS6	RP11-317N12.1	SNX29	CRTC3	HADHB	SPAST	CDH7	MSRA	RP4-678D15.1	PCNA	RBBP5	PLA2G4C	TPM3	DGCR5	APEH	DST	SLC8B1	TAF15	HECW1	RCHY1	ARRB2	TBC1D14	RP11-392O1.4	DDHD2	C7ORF73	SPATA5L1	ANKRD16	NAA38	VPS35	AC007682.1	VTI1B	FLT3	DNAJC2	RPL24	COX11	FAM76A	M6PR	EML1	MRPS35	LINC01503	TCF4	DCP1A	MRRF	AGO1	ACO2	PKP4	FBXL16	TTC19	ARL13B	GABARAPL1	LINC01483	C9ORF3	IGSF8	RLF	TMIGD3	GABRG2	RNF141	MRPL13	RASGRP1	U91319.1	ADNP	NSMCE2	SOCS7	G6PC3	GFRA2	PBRM1	GPR161	ABCB5	GARS	LINC01252	RWDD1	CADPS	LINC00265	SORD	VSIG10	IP6K2	SMARCAD1	STXBP3	RP11-426C22.5	PRMT7	DIDO1	REV3L	PALLD	DNAAF5	SLC4A8	LINC00923	ZBTB17	HS6ST2	SNRPB2	ZNF467	RP11-133F8.2	ZDHHC6	NFYC	KAT5	RAD23B	RP11-544A12.4	ASNA1	NDC1	STXBP5L	SEPW1	DDX19A	KLHL20	RRAGC	SHROOM1	TIMP2	ACYP2	PAN3	EHD1	NSD1	LUC7L	DOPEY1	MDH2	CDH23	MSI2	RAB3C	PCDH7	KIT	MED25	UFD1L	RFX2	COPZ1	MON2	TERF1	NARS	SNX1	CAP1	MAGEH1	CYP4X1	CTD-2277K2.1	SPTLC2	AP3D1	GPN2	RP11-231C14.7	TMA7	SLC4A7	SAMD3	SVOP	DEXI	GFER	UBTD1	GGT2	GPR39	NPC2	AASDHPPT	AP3M1	UBN1	KLHL26	PWP1	TBL1XR1	HAX1	ZMIZ1-AS1	SRGAP3	SYF2	MGAT4A	RP11-563P16.1	REXO4	GCC2	RP1-179P9.3	ZNF286B	RPL22	FKBP15	EID2	FAM66B	SFXN3	CH17-437K3.1	WDR27	RGMB	TUBA1A	WDR24	LARP4	LINC00623	GLYR1	HEXIM1	FEM1A	RP11-1114A5.4	SOAT1	PARD6B	GTPBP3	VPS13D	AP5M1	DAD1	MRPS34	MASTL	FCHO1	C14ORF37	CHGB	SLC2A13	ITPKC	CERS2	KLHDC8A	RGS3	FUS	POLR2F	PRSS12	BAZ1B	GS1-114I9.3	PAIP2	GIPC2	TTTY14	PDHB	EPHA4	C11ORF80	ATP9B	SNRPF	FNDC5	EBF4	TADA1	CHIC1	CHCHD1	ZNF227	HSCB	SH3KBP1	STT3B	ELFN2	RGS17	OVOL2	NSF	KAT6B	LSM14A	NCMAP	TARBP2	MYEF2	RFX3-AS1	B3GAT2	ZNF445	TPRG1L	FAM193A	LINC01102	DYNC2H1	RHOXF1-AS1	SUOX	NAPG	SHISA4	ATP11C	MBOAT2	ARHGEF4	ZBTB1	ST6GAL2	NDUFS3	P3H2-AS1	NR2C2	SPECC1	ZFAT	CDC7	SLC30A10	CHD9	CTC-498M16.2	CLCN5	SERPINE2	SLC25A32	MFAP1	SLC26A11	SHROOM3	RPP30	C16ORF52	STK38	DOCK3	PSIP1	ZKSCAN7	MRTO4	RHOA	ATF6	MGLL	SCML1	MLX	TMEM33	KIAA0355	PIGU	HCN1	ZNF568	SNX27	SLC24A2	DPYSL2	DDT	PNMA1	RPGR	LIMA1	FOXP4	ATF2	OTX2-AS1	SEMA6A	ZNF365	FDX1	MESDC2	NUP205	EGFL6	BZRAP1	GCNT2	SLC33A1	ZFP82	GMEB1	HTR7	SSB	PPM1L	PPP1R14C	SLX4	HGSNAT	SCLT1	C3ORF67-AS1	SETD5	DOCK2	COLGALT2	SNRNP40	NHS	NINJ1	FLOT1	LIMD2	SEC61B	TMEM18	COL19A1	TMOD2	RP11-333E1.1	TUBB4A	MAGI3	RP4-665J23.1	GJA1	LINGO1	STK32A	EMC8	IGFBP3	MRAS	TIMP3	GCLC	NAALADL2	FXYD1	CNTNAP5	FAM157C	STRAP	SRGAP2C	UBE2E1	DENND3	CYP7B1	MAOB	TIGD5	DCUN1D4	LIPA	WDR18	SPHKAP	CEP97	SENP2	RHBDD1	C6ORF62	PIP5KL1	RSRP1	RP11-717F1.2	DNAJC27-AS1	BIVM	IFIT3	RP11-2B6.3	NIPA2	CALB2	ANKRD13A	COPB2	CDKL3	SLC25A4	TRAM1	WDR92	MRPS12	CREB3L2	CCDC106	GSPT2	RUVBL1	SH3BGRL3	TMED5	ATXN7	ABI1	NPIPB4	SF3B5	DNPH1	MARCH6	SLC25A6	RAB3A	CCNK	ATRX	ZGLP1	TMPRSS15	DDN	ADD1	LAPTM4A	MT-ND4L																																																																																																																																																																																																																																																																																																																																																																																																																																																																																																																																																																																																																																																																																																																																																																																																																																																																																																																																																																																																																																																																																																																																																																																																																																																																																																																																																																																																																																																																																																																																																																																																																																																																																																																																																																																																																																																																																																																																																																																																																																																																																																																																																																																																																																																																																																																																																																																																																																																																																																																																																																																																																																																																																																																																																																																																																																																																																																																																																																																																																																																																																																																																																																																																																																																																																																																																																																																																																																																																																																																																																																																																																																																																																																																																																																
																																																																																																																																																																																																																																																																																																																																																																																																																																																																																																																																																																																																																																																																																																																																																																																																																																																																																																																																																																																																																																																																																																																																																																																																																																																																																																																																																																																																																																																																																																																																																																																																																																																																																																																																																																																																																																																																																																																																																																																																																																																																																																																																																																																																																																																																																																																																																																																																																																																																																																																																																																																																																																																																																																																																																																																																																																																																																																																																																																																																																																																																																																																																																																																																																																																																																																																																																																																																																																																																																																																																																																																																																																																																																																																																																																																																																																																																																																																																																																																																																																																																																																																																																																																																																																																																																																																																																																																																																																																																																																																																																																																																																																																																																																																																																																																																																																																																																																																																																																																																																																																																																																																																																																																																																																																																																																																																																																																																																																																																																																																																																																																																																																																																																																																																																																																																																																																																																																																																																																																																																																																																																																																																																																																																																																																																																																																																																																																																																																																																																																																																																																																																																																																																																																																																																																																																																																																																																																																																																																																																																																																																																																																																																																																																																																																																																																																																																																																																																																																																																																																																																																																																																																																																																																																																																																																																																																																																																																																																																																																																																																																																																																																																																																																																																																																																																																																																																																																																																																																																																																																																																																																																																																																																																																																																																																																																																																																																																																																																																																																																																																																																																																																																																																																																																																																																																																																																																																																																																																																																																																																																																																																																																																																																																																																																																																																																																																																																																																																																																																																																																																																																																																																																																																																																																																																																																																																																																																																																																																																																																																																																																																																																																																																																																																																																																																																																																																																																																																																																																																																																																																																																																																																																																																																																																																																																																																																																																																																																																																																																																																																																																																																																																																																																																																																																																																																																																																																																																																																																																																																																																																																																																																																																																																																																																																																																																																																																																																																																																																																																																																																																																																																																																																																																																																																																																																																																																																																																																																																																																																																																																																																																																																																																																																																																																																																																																																																																																																																																																																																																																																																																																																																																																																																																																																																																																																																																																																																																																																																																																																																																																																																																																																																																																																																																																																																																																																																																																																																																																																																																																																																																																																																																																																																																																																																																																																																																																																																																																																																																																																																																																																																																																																																																																																																																																																																																																																																																																																																																																																																																																																																																																																																																																																																																																																																																																																																																																																																																																																																																																																																																																																																																																																																																																																																																																																																																																																																																																																																																																																																						
																																																																																																																																																																																																																																																																																																																																																																																																																																																																																																																																																																																																																																																																																																																																																																																																																																																																																																																																																																																																																																																																																																																																																																																																																																																																																																																																																																																																																																																																																																																																																																																																																																																																																																																																																																																																																																																																																																																																																																																																																																																																																																																																																																																																																																																																																																																																																																																																																																																																																																																																																																																																																																																																																																																																																																																																																																																																																																																																																																																																																																																																																																																																																																																																																																																																																																																																																																																																																																																																																																																																																																																																																																																																																																																																																																																																																																																																																																																																																																																																																																																																																																																																																																																																																																																																																																																																																																																																																																																																																																																																																																																																																																																																																																																																																																																																																																																																																																																																																																																																																																																																																																																																																																																																																																																																																																																																																																																																																																																																																																																																																																																																																																																																																																																																																																																																																																																																																																																																																																																																																																																																																																																																																																																																																																																																																																																																																																																																																																																																																																																																																																																																																																																																																																																																																																																																																																																																																																																																																																																																																																																																																																																																																																																																																																																																																																																																																																																																																																																																																																																																																																																																																																																																																																																																																																																																																																																																																																																																																																																																																																																																																																																																																																																																																																																																																																																																																																																																																																																																																																																																																																																																																																																																																																																																																																																																																																																																																																																																																																																																																																																																																																																																																																																																																																																																																																																																																																																																																																																																																																																																																																																																																																																																																																																																																																																																																																																																																																																																																																																																																																																																																																																																																																																																																																																																																																																																																																																																																																																																																																																																																																																																																																																																																																																																																																																																																																																																																																																																																																																																																																																																																																																																																																																																																																																																																																																																																																																																																																																																																																																																																																																																																																																																																																																																																																																																																																																																																																																																																																																																																																																																																																																																																																																																																																																																																																																																																																																																																																																																																																																																																																																																																																																																																																																																																																																																																																																																																																																																																																																																																																																																																																																																																																																																																																																																																																																																																																																																																																																																																																																																																																																																																																																																																																																																																																																																																																																																																																																																																																																																																																																																																																																																																																																																																																																																																																																																																																																																																																																																																																																																																																																																																																																																																																																																																																																																																																																																																																																																																																																																																																																																																																																																																																																																																																																																																																																																																																																																																																																																																																																																																																																																																																																																																																																																																																																																																																																																																																																																																																																																																																																																																																																																																																																																																																																																																																																																																																																																																																																						
																																																																																																																																																																																																																																																																																																																																																																																																																																																																																																																																																																																																																																																																																																																																																																																																																																																																																																																																																																																																																																																																																																																																																																																																																																																																																																																																																																																																																																																																																																																																																																																																																																																																																																																																																																																																																																																																																																																																																																																																																																																																																																																																																																																																																																																																																																																																																																																																																																																																																																																																																																																																																																																																																																																																																																																																																																																																																																																																																																																																																																																																																																																																																																																																																																																																																																																																																																																																																																																																																																																																																																																																																																																																																																																																																																																																																																																																																																																																																																																																																																																																																																																																																																																																																																																																																																																																																																																																																																																																																																																																																																																																																																																																																																																																																																																																																																																																																																																																																																																																																																																																																																																																																																																																																																																																																																																																																																																																																																																																																																																																																																																																																																																																																																																																																																																																																																																																																																																																																																																																																																																																																																																																																																																																																																																																																																																																																																																																																																																																																																																																																																																																																																																																																																																																																																																																																																																																																																																																																																																																																																																																																																																																																																																																																																																																																																																																																																																																																																																																																																																																																																																																																																																																																																																																																																																																																																																																																																																																																																																																																																																																																																																																																																																																																																																																																																																																																																																																																																																																																																																																																																																																																																																																																																																																																																																																																																																																																																																																																																																																																																																																																																																																																																																																																																																																																																																																																																																																																																																																																																																																																																																																																																																																																																																																																																																																																																																																																																																																																																																																																																																																																																																																																																																																																																																																																																																																																																																																																																																																																																																																																																																																																																																																																																																																																																																																																																																																																																																																																																																																																																																																																																																																																																																																																																																																																																																																																																																																																																																																																																																																																																																																																																																																																																																																																																																																																																																																																																																																																																																																																																																																																																																																																																																																																																																																																																																																																																																																																																																																																																																																																																																																																																																																																																																																																																																																																																																																																																																																																																																																																																																																																																																																																																																																																																																																																																																																																																																																																																																																																																																																																																																																																																																																																																																																																																																																																																																																																																																																																																																																																																																																																																																																																																																																																																																																																																																																																																																																																																																																																																																																																																																																																																																																																																																																																																																																																																																																																																																																																																																																																																																																																																																																																																																																																																																																																																																																																																																																																																																																																																																																																																																																																																																																																																																																																																																																																																																																																																																																																																																																																																																																																																																																																																																																																																																																																																																																																																																																																																																						
																																																																																																																																																																																																																																																																																																																																																																																																																																																																																																																																																																																																																																																																																																																																																																																																																																																																																																																																																																																																																																																																																																																																																																																																																																																																																																																																																																																																																																																																																																																																																																																																																																																																																																																																																																																																																																																																																																																																																																																																																																																																																																																																																																																																																																																																																																																																																																																																																																																																																																																																																																																																																																																																																																																																																																																																																																																																																																																																																																																																																																																																																																																																																																																																																																																																																																																																																																																																																																																																																																																																																																																																																																																																																																																																																																																																																																																																																																																																																																																																																																																																																																																																																																																																																																																																																																																																																																																																																																																																																																																																																																																																																																																																																																																																																																																																																																																																																																																																																																																																																																																																																																																																																																																																																																																																																																																																																																																																																																																																																																																																																																																																																																																																																																																																																																																																																																																																																																																																																																																																																																																																																																																																																																																																																																																																																																																																																																																																																																																																																																																																																																																																																																																																																																																																																																																																																																																																																																																																																																																																																																																																																																																																																																																																																																																																																																																																																																																																																																																																																																																																																																																																																																																																																																																																																																																																																																																																																																																																																																																																																																																																																																																																																																																																																																																																																																																																																																																																																																																																																																																																																																																																																																																																																																																																																																																																																																																																																																																																																																																																																																																																																																																																																																																																																																																																																																																																																																																																																																																																																																																																																																																																																																																																																																																																																																																																																																																																																																																																																																																																																																																																																																																																																																																																																																																																																																																																																																																																																																																																																																																																																																																																																																																																																																																																																																																																																																																																																																																																																																																																																																																																																																																																																																																																																																																																																																																																																																																																																																																																																																																																																																																																																																																																																																																																																																																																																																																																																																																																																																																																																																																																																																																																																																																																																																																																																																																																																																																																																																																																																																																																																																																																																																																																																																																																																																																																																																																																																																																																																																																																																																																																																																																																																																																																																																																																																																																																																																																																																																																																																																																																																																																																																																																																																																																																																																																																																																																																																																																																																																																																																																																																																																																																																																																																																																																																																																																																																																																																																																																																																																																																																																																																																																																																																																																																																																																																																																																																																																																																																																																																																																																																																																																																																																																																																																																																																																																																																																																																																																																																																																																																																																																																																																																																																																																																																																																																																																																																																																																																																																																																																																																																																																																																																																																																																																																																																																																																																																																																																																																						
																																																																																																																																																																																																																																																																																																																																																																																																																																																																																																																																																																																																																																																																																																																																																																																																																																																																																																																																																																																																																																																																																																																																																																																																																																																																																																																																																																																																																																																																																																																																																																																																																																																																																																																																																																																																																																																																																																																																																																																																																																																																																																																																																																																																																																																																																																																																																																																																																																																																																																																																																																																																																																																																																																																																																																																																																																																																																																																																																																																																																																																																																																																																																																																																																																																																																																																																																																																																																																																																																																																																																																																																																																																																																																																																																																																																																																																																																																																																																																																																																																																																																																																																																																																																																																																																																																																																																																																																																																																																																																																																																																																																																																																																																																																																																																																																																																																																																																																																																																																																																																																																																																																																																																																																																																																																																																																																																																																																																																																																																																																																																																																																																																																																																																																																																																																																																																																																																																																																																																																																																																																																																																																																																																																																																																																																																																																																																																																																																																																																																																																																																																																																																																																																																																																																																																																																																																																																																																																																																																																																																																																																																																																																																																																																																																																																																																																																																																																																																																																																																																																																																																																																																																																																																																																																																																																																																																																																																																																																																																																																																																																																																																																																																																																																																																																																																																																																																																																																																																																																																																																																																																																																																																																																																																																																																																																																																																																																																																																																																																																																																																																																																																																																																																																																																																																																																																																																																																																																																																																																																																																																																																																																																																																																																																																																																																																																																																																																																																																																																																																																																																																																																																																																																																																																																																																																																																																																																																																																																																																																																																																																																																																																																																																																																																																																																																																																																																																																																																																																																																																																																																																																																																																																																																																																																																																																																																																																																																																																																																																																																																																																																																																																																																																																																																																																																																																																																																																																																																																																																																																																																																																																																																																																																																																																																																																																																																																																																																																																																																																																																																																																																																																																																																																																																																																																																																																																																																																																																																																																																																																																																																																																																																																																																																																																																																																																																																																																																																																																																																																																																																																																																																																																																																																																																																																																																																																																																																																																																																																																																																																																																																																																																																																																																																																																																																																																																																																																																																																																																																																																																																																																																																																																																																																																																																																																																																																																																																																																																																																																																																																																																																																																																																																																																																																																																																																																																																																																																																																																																																																																																																																																																																																																																																																																																																																																																																																																																																																																																																																																																																																																																																																																																																																																																																																																																																																																																																																																																																																																																																																						
																																																																																																																																																																																																																																																																																																																																																																																																																																																																																																																																																																																																																																																																																																																																																																																																																																																																																																																																																																																																																																																																																																																																																																																																																																																																																																																																																																																																																																																																																																																																																																																																																																																																																																																																																																																																																																																																																																																																																																																																																																																																																																																																																																																																																																																																																																																																																																																																																																																																																																																																																																																																																																																																																																																																																																																																																																																																																																																																																																																																																																																																																																																																																																																																																																																																																																																																																																																																																																																																																																																																																																																																																																																																																																																																																																																																																																																																																																																																																																																																																																																																																																																																																																																																																																																																																																																																																																																																																																																																																																																																																																																																																																																																																																																																																																																																																																																																																																																																																																																																																																																																																																																																																																																																																																																																																																																																																																																																																																																																																																																																																																																																																																																																																																																																																																																																																																																																																																																																																																																																																																																																																																																																																																																																																																																																																																																																																																																																																																																																																																																																																																																																																																																																																																																																																																																																																																																																																																																																																																																																																																																																																																																																																																																																																																																																																																																																																																																																																																																																																																																																																																																																																																																																																																																																																																																																																																																																																																																																																																																																																																																																																																																																																																																																																																																																																																																																																																																																																																																																																																																																																																																																																																																																																																																																																																																																																																																																																																																																																																																																																																																																																																																																																																																																																																																																																																																																																																																																																																																																																																																																																																																																																																																																																																																																																																																																																																																																																																																																																																																																																																																																																																																																																																																																																																																																																																																																																																																																																																																																																																																																																																																																																																																																																																																																																																																																																																																																																																																																																																																																																																																																																																																																																																																																																																																																																																																																																																																																																																																																																																																																																																																																																																																																																																																																																																																																																																																																																																																																																																																																																																																																																																																																																																																																																																																																																																																																																																																																																																																																																																																																																																																																																																																																																																																																																																																																																																																																																																																																																																																																																																																																																																																																																																																																																																																																																																																																																																																																																																																																																																																																																																																																																																																																																																																																																																																																																																																																																																																																																																																																																																																																																																																																																																																																																																																																																																																																																																																																																																																																																																																																																																																																																																																																																																																																																																																																																																																																																																																																																																																																																																																																																																																																																																																																																																																																																																																																																																																																																																																																																																																																																																																																																																																																																																																																																																																																																																																																																																																																																																																																																																																																																																																																																																																																																																																																																																																																																																																																																																																						
																																																																																																																																																																																																																																																																																																																																																																																																																																																																																																																																																																																																																																																																																																																																																																																																																																																																																																																																																																																																																																																																																																																																																																																																																																																																																																																																																																																																																																																																																																																																																																																																																																																																																																																																																																																																																																																																																																																																																																																																																																																																																																																																																																																																																																																																																																																																																																																																																																																																																																																																																																																																																																																																																																																																																																																																																																																																																																																																																																																																																																																																																																																																																																																																																																																																																																																																																																																																																																																																																																																																																																																																																																																																																																																																																																																																																																																																																																																																																																																																																																																																																																																																																																																																																																																																																																																																																																																																																																																																																																																																																																																																																																																																																																																																																																																																																																																																																																																																																																																																																																																																																																																																																																																																																																																																																																																																																																																																																																																																																																																																																																																																																																																																																																																																																																																																																																																																																																																																																																																																																																																																																																																																																																																																																																																																																																																																																																																																																																																																																																																																																																																																																																																																																																																																																																																																																																																																																																																																																																																																																																																																																																																																																																																																																																																																																																																																																																																																																																																																																																																																																																																																																																																																																																																																																																																																																																																																																																																																																																																																																																																																																																																																																																																																																																																																																																																																																																																																																																																																																																																																																																																																																																																																																																																																																																																																																																																																																																																																																																																																																																																																																																																																																																																																																																																																																																																																																																																																																																																																																																																																																																																																																																																																																																																																																																																																																																																																																																																																																																																																																																																																																																																																																																																																																																																																																																																																																																																																																																																																																																																																																																																																																																																																																																																																																																																																																																																																																																																																																																																																																																																																																																																																																																																																																																																																																																																																																																																																																																																																																																																																																																																																																																																																																																																																																																																																																																																																																																																																																																																																																																																																																																																																																																																																																																																																																																																																																																																																																																																																																																																																																																																																																																																																																																																																																																																																																																																																																																																																																																																																																																																																																																																																																																																																																																																																																																																																																																																																																																																																																																																																																																																																																																																																																																																																																																																																																																																																																																																																																																																																																																																																																																																																																																																																																																																																																																																																																																																																																																																																																																																																																																																																																																																																																																																																																																																																																																																																																																																																																																																																																																																																																																																																																																																																																																																																																																																																																																																																																																																																																																																																																																																																																																																																																																																																																																																																																																																																																																																																																																																																																																																																																																																																																																																																																																																																																																																																																																																																																																																						
																																																																																																																																																																																																																																																																																																																																																																																																																																																																																																																																																																																																																																																																																																																																																																																																																																																																																																																																																																																																																																																																																																																																																																																																																																																																																																																																																																																																																																																																																																																																																																																																																																																																																																																																																																																																																																																																																																																																																																																																																																																																																																																																																																																																																																																																																																																																																																																																																																																																																																																																																																																																																																																																																																																																																																																																																																																																																																																																																																																																																																																																																																																																																																																																																																																																																																																																																																																																																																																																																																																																																																																																																																																																																																																																																																																																																																																																																																																																																																																																																																																																																																																																																																																																																																																																																																																																																																																																																																																																																																																																																																																																																																																																																																																																																																																																																																																																																																																																																																																																																																																																																																																																																																																																																																																																																																																																																																																																																																																																																																																																																																																																																																																																																																																																																																																																																																																																																																																																																																																																																																																																																																																																																																																																																																																																																																																																																																																																																																																																																																																																																																																																																																																																																																																																																																																																																																																																																																																																																																																																																																																																																																																																																																																																																																																																																																																																																																																																																																																																																																																																																																																																																																																																																																																																																																																																																																																																																																																																																																																																																																																																																																																																																																																																																																																																																																																																																																																																																																																																																																																																																																																																																																																																																																																																																																																																																																																																																																																																																																																																																																																																																																																																																																																																																																																																																																																																																																																																																																																																																																																																																																																																																																																																																																																																																																																																																																																																																																																																																																																																																																																																																																																																																																																																																																																																																																																																																																																																																																																																																																																																																																																																																																																																																																																																																																																																																																																																																																																																																																																																																																																																																																																																																																																																																																																																																																																																																																																																																																																																																																																																																																																																																																																																																																																																																																																																																																																																																																																																																																																																																																																																																																																																																																																																																																																																																																																																																																																																																																																																																																																																																																																																																																																																																																																																																																																																																																																																																																																																																																																																																																																																																																																																																																																																																																																																																																																																																																																																																																																																																																																																																																																																																																																																																																																																																																																																																																																																																																																																																																																																																																																																																																																																																																																																																																																																																																																																																																																																																																																																																																																																																																																																																																																																																																																																																																																																																																																																																																																																																																																																																																																																																																																																																																																																																																																																																																																																																																																																																																																																																																																																																																																																																																																																																																																																																																																																																																																																																																																																																																																																																																																																																																																																																																																																																																																																																																																																																																																																																																																						
																																																																																																																																																																																																																																																																																																																																																																																																																																																																																																																																																																																																																																																																																																																																																																																																																																																																																																																																																																																																																																																																																																																																																																																																																																																																																																																																																																																																																																																																																																																																																																																																																																																																																																																																																																																																																																																																																																																																																																																																																																																																																																																																																																																																																																																																																																																																																																																																																																																																																																																																																																																																																																																																																																																																																																																																																																																																																																																																																																																																																																																																																																																																																																																																																																																																																																																																																																																																																																																																																																																																																																																																																																																																																																																																																																																																																																																																																																																																																																																																																																																																																																																																																																																																																																																																																																																																																																																																																																																																																																																																																																																																																																																																																																																																																																																																																																																																																																																																																																																																																																																																																																																																																																																																																																																																																																																																																																																																																																																																																																																																																																																																																																																																																																																																																																																																																																																																																																																																																																																																																																																																																																																																																																																																																																																																																																																																																																																																																																																																																																																																																																																																																																																																																																																																																																																																																																																																																																																																																																																																																																																																																																																																																																																																																																																																																																																																																																																																																																																																																																																																																																																																																																																																																																																																																																																																																																																																																																																																																																																																																																																																																																																																																																																																																																																																																																																																																																																																																																																																																																																																																																																																																																																																																																																																																																																																																																																																																																																																																																																																																																																																																																																																																																																																																																																																																																																																																																																																																																																																																																																																																																																																																																																																																																																																																																																																																																																																																																																																																																																																																																																																																																																																																																																																																																																																																																																																																																																																																																																																																																																																																																																																																																																																																																																																																																																																																																																																																																																																																																																																																																																																																																																																																																																																																																																																																																																																																																																																																																																																																																																																																																																																																																																																																																																																																																																																																																																																																																																																																																																																																																																																																																																																																																																																																																																																																																																																																																																																																																																																																																																																																																																																																																																																																																																																																																																																																																																																																																																																																																																																																																																																																																																																																																																																																																																																																																																																																																																																																																																																																																																																																																																																																																																																																																																																																																																																																																																																																																																																																																																																																																																																																																																																																																																																																																																																																																																																																																																																																																																																																																																																																																																																																																																																																																																																																																																																																																																																																																																																																																																																																																																																																																																																																																																																																																																																																																																																																																																																																																																																																																																																																																																																																																																																																																																																																																																																																																																																																																																																																																																																																																																																																																																																																																																																																																																																																																																																																																																																																																																						
																																																																																																																																																																																																																																																																																																																																																																																																																																																																																																																																																																																																																																																																																																																																																																																																																																																																																																																																																																																																																																																																																																																																																																																																																																																																																																																																																																																																																																																																																																																																																																																																																																																																																																																																																																																																																																																																																																																																																																																																																																																																																																																																																																																																																																																																																																																																																																																																																																																																																																																																																																																																																																																																																																																																																																																																																																																																																																																																																																																																																																																																																																																																																																																																																																																																																																																																																																																																																																																																																																																																																																																																																																																																																																																																																																																																																																																																																																																																																																																																																																																																																																																																																																																																																																																																																																																																																																																																																																																																																																																																																																																																																																																																																																																																																																																																																																																																																																																																																																																																																																																																																																																																																																																																																																																																																																																																																																																																																																																																																																																																																																																																																																																																																																																																																																																																																																																																																																																																																																																																																																																																																																																																																																																																																																																																																																																																																																																																																																																																																																																																																																																																																																																																																																																																																																																																																																																																																																																																																																																																																																																																																																																																																																																																																																																																																																																																																																																																																																																																																																																																																																																																																																																																																																																																																																																																																																																																																																																																																																																																																																																																																																																																																																																																																																																																																																																																																																																																																																																																																																																																																																																																																																																																																																																																																																																																																																																																																																																																																																																																																																																																																																																																																																																																																																																																																																																																																																																																																																																																																																																																																																																																																																																																																																																																																																																																																																																																																																																																																																																																																																																																																																																																																																																																																																																																																																																																																																																																																																																																																																																																																																																																																																																																																																																																																																																																																																																																																																																																																																																																																																																																																																																																																																																																																																																																																																																																																																																																																																																																																																																																																																																																																																																																																																																																																																																																																																																																																																																																																																																																																																																																																																																																																																																																																																																																																																																																																																																																																																																																																																																																																																																																																																																																																																																																																																																																																																																																																																																																																																																																																																																																																																																																																																																																																																																																																																																																																																																																																																																																																																																																																																																																																																																																																																																																																																																																																																																																																																																																																																																																																																																																																																																																																																																																																																																																																																																																																																																																																																																																																																																																																																																																																																																																																																																																																																																																																																																																																																																																																																																																																																																																																																																																																																																																																																																																																																																																																																																																																																																																																																																																																																																																																																																																																																																																																																																																																																																																																																																																																																																																																																																																																																																																																																																																																																																																																																																																																																																																																																																						
																																																																																																																																																																																																																																																																																																																																																																																																																																																																																																																																																																																																																																																																																																																																																																																																																																																																																																																																																																																																																																																																																																																																																																																																																																																																																																																																																																																																																																																																																																																																																																																																																																																																																																																																																																																																																																																																																																																																																																																																																																																																																																																																																																																																																																																																																																																																																																																																																																																																																																																																																																																																																																																																																																																																																																																																																																																																																																																																																																																																																																																																																																																																																																																																																																																																																																																																																																																																																																																																																																																																																																																																																																																																																																																																																																																																																																																																																																																																																																																																																																																																																																																																																																																																																																																																																																																																																																																																																																																																																																																																																																																																																																																																																																																																																																																																																																																																																																																																																																																																																																																																																																																																																																																																																																																																																																																																																																																																																																																																																																																																																																																																																																																																																																																																																																																																																																																																																																																																																																																																																																																																																																																																																																																																																																																																																																																																																																																																																																																																																																																																																																																																																																																																																																																																																																																																																																																																																																																																																																																																																																																																																																																																																																																																																																																																																																																																																																																																																																																																																																																																																																																																																																																																																																																																																																																																																																																																																																																																																																																																																																																																																																																																																																																																																																																																																																																																																																																																																																																																																																																																																																																																																																																																																																																																																																																																																																																																																																																																																																																																																																																																																																																																																																																																																																																																																																																																																																																																																																																																																																																																																																																																																																																																																																																																																																																																																																																																																																																																																																																																																																																																																																																																																																																																																																																																																																																																																																																																																																																																																																																																																																																																																																																																																																																																																																																																																																																																																																																																																																																																																																																																																																																																																																																																																																																																																																																																																																																																																																																																																																																																																																																																																																																																																																																																																																																																																																																																																																																																																																																																																																																																																																																																																																																																																																																																																																																																																																																																																																																																																																																																																																																																																																																																																																																																																																																																																																																																																																																																																																																																																																																																																																																																																																																																																																																																																																																																																																																																																																																																																																																																																																																																																																																																																																																																																																																																																																																																																																																																																																																																																																																																																																																																																																																																																																																																																																																																																																																																																																																																																																																																																																																																																																																																																																																																																																																																																																																																																																																																																																																																																																																																																																																																																																																																																																																																																																																																																																																																																																																																																																																																																																																																																																																																																																																																																																																																																																																																																																																																																																																																																																																																																																																																																																																																																																																																																																																																																																																																																																																						
																																																																																																																																																																																																																																																																																																																																																																																																																																																																																																																																																																																																																																																																																																																																																																																																																																																																																																																																																																																																																																																																																																																																																																																																																																																																																																																																																																																																																																																																																																																																																																																																																																																																																																																																																																																																																																																																																																																																																																																																																																																																																																																																																																																																																																																																																																																																																																																																																																																																																																																																																																																																																																																																																																																																																																																																																																																																																																																																																																																																																																																																																																																																																																																																																																																																																																																																																																																																																																																																																																																																																																																																																																																																																																																																																																																																																																																																																																																																																																																																																																																																																																																																																																																																																																																																																																																																																																																																																																																																																																																																																																																																																																																																																																																																																																																																																																																																																																																																																																																																																																																																																																																																																																																																																																																																																																																																																																																																																																																																																																																																																																																																																																																																																																																																																																																																																																																																																																																																																																																																																																																																																																																																																																																																																																																																																																																																																																																																																																																																																																																																																																																																																																																																																																																																																																																																																																																																																																																																																																																																																																																																																																																																																																																																																																																																																																																																																																																																																																																																																																																																																																																																																																																																																																																																																																																																																																																																																																																																																																																																																																																																																																																																																																																																																																																																																																																																																																																																																																																																																																																																																																																																																																																																																																																																																																																																																																																																																																																																																																																																																																																																																																																																																																																																																																																																																																																																																																																																																																																																																																																																																																																																																																																																																																																																																																																																																																																																																																																																																																																																																																																																																																																																																																																																																																																																																																																																																																																																																																																																																																																																																																																																																																																																																																																																																																																																																																																																																																																																																																																																																																																																																																																																																																																																																																																																																																																																																																																																																																																																																																																																																																																																																																																																																																																																																																																																																																																																																																																																																																																																																																																																																																																																																																																																																																																																																																																																																																																																																																																																																																																																																																																																																																																																																																																																																																																																																																																																																																																																																																																																																																																																																																																																																																																																																																																																																																																																																																																																																																																																																																																																																																																																																																																																																																																																																																																																																																																																																																																																																																																																																																																																																																																																																																																																																																																																																																																																																																																																																																																																																																																																																																																																																																																																																																																																																																																																																																																																																																																																																																																																																																																																																																																																																																																																																																																																																																																																																																																																																																																																																																																																																																																																																																																																																																																																																																																																																																																																																																																																																																																																																																																																																																																																																																																																																																																																																																																																																																																																																																																						
																																																																																																																																																																																																																																																																																																																																																																																																																																																																																																																																																																																																																																																																																																																																																																																																																																																																																																																																																																																																																																																																																																																																																																																																																																																																																																																																																																																																																																																																																																																																																																																																																																																																																																																																																																																																																																																																																																																																																																																																																																																																																																																																																																																																																																																																																																																																																																																																																																																																																																																																																																																																																																																																																																																																																																																																																																																																																																																																																																																																																																																																																																																																																																																																																																																																																																																																																																																																																																																																																																																																																																																																																																																																																																																																																																																																																																																																																																																																																																																																																																																																																																																																																																																																																																																																																																																																																																																																																																																																																																																																																																																																																																																																																																																																																																																																																																																																																																																																																																																																																																																																																																																																																																																																																																																																																																																																																																																																																																																																																																																																																																																																																																																																																																																																																																																																																																																																																																																																																																																																																																																																																																																																																																																																																																																																																																																																																																																																																																																																																																																																																																																																																																																																																																																																																																																																																																																																																																																																																																																																																																																																																																																																																																																																																																																																																																																																																																																																																																																																																																																																																																																																																																																																																																																																																																																																																																																																																																																																																																																																																																																																																																																																																																																																																																																																																																																																																																																																																																																																																																																																																																																																																																																																																																																																																																																																																																																																																																																																																																																																																																																																																																																																																																																																																																																																																																																																																																																																																																																																																																																																																																																																																																																																																																																																																																																																																																																																																																																																																																																																																																																																																																																																																																																																																																																																																																																																																																																																																																																																																																																																																																																																																																																																																																																																																																																																																																																																																																																																																																																																																																																																																																																																																																																																																																																																																																																																																																																																																																																																																																																																																																																																																																																																																																																																																																																																																																																																																																																																																																																																																																																																																																																																																																																																																																																																																																																																																																																																																																																																																																																																																																																																																																																																																																																																																																																																																																																																																																																																																																																																																																																																																																																																																																																																																																																																																																																																																																																																																																																																																																																																																																																																																																																																																																																																																																																																																																																																																																																																																																																																																																																																																																																																																																																																																																																																																																																																																																																																																																																																																																																																																																																																																																																																																																																																																																																																																																																																																																																																																																																																																																																																																																																																																																																																																																																																																																																																																																																																																																																																																																																																																																																																																																																																																																																																																																																																																																																																																																																																																																																																																																																																																																																																																																																																																																																																																																																																																																																																																																																						
																																																																																																																																																																																																																																																																																																																																																																																																																																																																																																																																																																																																																																																																																																																																																																																																																																																																																																																																																																																																																																																																																																																																																																																																																																																																																																																																																																																																																																																																																																																																																																																																																																																																																																																																																																																																																																																																																																																																																																																																																																																																																																																																																																																																																																																																																																																																																																																																																																																																																																																																																																																																																																																																																																																																																																																																																																																																																																																																																																																																																																																																																																																																																																																																																																																																																																																																																																																																																																																																																																																																																																																																																																																																																																																																																																																																																																																																																																																																																																																																																																																																																																																																																																																																																																																																																																																																																																																																																																																																																																																																																																																																																																																																																																																																																																																																																																																																																																																																																																																																																																																																																																																																																																																																																																																																																																																																																																																																																																																																																																																																																																																																																																																																																																																																																																																																																																																																																																																																																																																																																																																																																																																																																																																																																																																																																																																																																																																																																																																																																																																																																																																																																																																																																																																																																																																																																																																																																																																																																																																																																																																																																																																																																																																																																																																																																																																																																																																																																																																																																																																																																																																																																																																																																																																																																																																																																																																																																																																																																																																																																																																																																																																																																																																																																																																																																																																																																																																																																																																																																																																																																																																																																																																																																																																																																																																																																																																																																																																																																																																																																																																																																																																																																																																																																																																																																																																																																																																																																																																																																																																																																																																																																																																																																																																																																																																																																																																																																																																																																																																																																																																																																																																																																																																																																																																																																																																																																																																																																																																																																																																																																																																																																																																																																																																																																																																																																																																																																																																																																																																																																																																																																																																																																																																																																																																																																																																																																																																																																																																																																																																																																																																																																																																																																																																																																																																																																																																																																																																																																																																																																																																																																																																																																																																																																																																																																																																																																																																																																																																																																																																																																																																																																																																																																																																																																																																																																																																																																																																																																																																																																																																																																																																																																																																																																																																																																																																																																																																																																																																																																																																																																																																																																																																																																																																																																																																																																																																																																																																																																																																																																																																																																																																																																																																																																																																																																																																																																																																																																																																																																																																																																																																																																																																																																																																																																																																																																																																																																																																																																																																																																																																																																																																																																																																																																																																																																																																																																																																																																																																																																																																																																																																																																																																																																																																																																																																																																																																																																																																																																																																																																																																																																																																																																																																																																																																																																																																																																																																																																																																						
																																																																																																																																																																																																																																																																																																																																																																																																																																																																																																																																																																																																																																																																																																																																																																																																																																																																																																																																																																																																																																																																																																																																																																																																																																																																																																																																																																																																																																																																																																																																																																																																																																																																																																																																																																																																																																																																																																																																																																																																																																																																																																																																																																																																																																																																																																																																																																																																																																																																																																																																																																																																																																																																																																																																																																																																																																																																																																																																																																																																																																																																																																																																																																																																																																																																																																																																																																																																																																																																																																																																																																																																																																																																																																																																																																																																																																																																																																																																																																																																																																																																																																																																																																																																																																																																																																																																																																																																																																																																																																																																																																																																																																																																																																																																																																																																																																																																																																																																																																																																																																																																																																																																																																																																																																																																																																																																																																																																																																																																																																																																																																																																																																																																																																																																																																																																																																																																																																																																																																																																																																																																																																																																																																																																																																																																																																																																																																																																																																																																																																																																																																																																																																																																																																																																																																																																																																																																																																																																																																																																																																																																																																																																																																																																																																																																																																																																																																																																																																																																																																																																																																																																																																																																																																																																																																																																																																																																																																																																																																																																																																																																																																																																																																																																																																																																																																																																																																																																																																																																																																																																																																																																																																																																																																																																																																																																																																																																																																																																																																																																																																																																																																																																																																																																																																																																																																																																																																																																																																																																																																																																																																																																																																																																																																																																																																																																																																																																																																																																																																																																																																																																																																																																																																																																																																																																																																																																																																																																																																																																																																																																																																																																																																																																																																																																																																																																																																																																																																																																																																																																																																																																																																																																																																																																																																																																																																																																																																																																																																																																																																																																																																																																																																																																																																																																																																																																																																																																																																																																																																																																																																																																																																																																																																																																																																																																																																																																																																																																																																																																																																																																																																																																																																																																																																																																																																																																																																																																																																																																																																																																																																																																																																																																																																																																																																																																																																																																																																																																																																																																																																																																																																																																																																																																																																																																																																																																																																																																																																																																																																																																																																																																																																																																																																																																																																																																																																																																																																																																																																																																																																																																																																																																																																																																																																																																																																																																																																																																																																																																																																																																																																																																																																																																																																																																																																																																																																																																																																																																																																																																																																																																																																																																																																																																																																																																																																																																																																																																																																																																																																																																																																																																																																																																																																																																																																																																																																																																																																																																																																																						
																																																																																																																																																																																																																																																																																																																																																																																																																																																																																																																																																																																																																																																																																																																																																																																																																																																																																																																																																																																																																																																																																																																																																																																																																																																																																																																																																																																																																																																																																																																																																																																																																																																																																																																																																																																																																																																																																																																																																																																																																																																																																																																																																																																																																																																																																																																																																																																																																																																																																																																																																																																																																																																																																																																																																																																																																																																																																																																																																																																																																																																																																																																																																																																																																																																																																																																																																																																																																																																																																																																																																																																																																																																																																																																																																																																																																																																																																																																																																																																																																																																																																																																																																																																																																																																																																																																																																																																																																																																																																																																																																																																																																																																																																																																																																																																																																																																																																																																																																																																																																																																																																																																																																																																																																																																																																																																																																																																																																																																																																																																																																																																																																																																																																																																																																																																																																																																																																																																																																																																																																																																																																																																																																																																																																																																																																																																																																																																																																																																																																																																																																																																																																																																																																																																																																																																																																																																																																																																																																																																																																																																																																																																																																																																																																																																																																																																																																																																																																																																																																																																																																																																																																																																																																																																																																																																																																																																																																																																																																																																																																																																																																																																																																																																																																																																																																																																																																																																																																																																																																																																																																																																																																																																																																																																																																																																																																																																																																																																																																																																																																																																																																																																																																																																																																																																																																																																																																																																																																																																																																																																																																																																																																																																																																																																																																																																																																																																																																																																																																																																																																																																																																																																																																																																																																																																																																																																																																																																																																																																																																																																																																																																																																																																																																																																																																																																																																																																																																																																																																																																																																																																																																																																																																																																																																																																																																																																																																																																																																																																																																																																																																																																																																																																																																																																																																																																																																																																																																																																																																																																																																																																																																																																																																																																																																																																																																																																																																																																																																																																																																																																																																																																																																																																																																																																																																																																																																																																																																																																																																																																																																																																																																																																																																																																																																																																																																																																																																																																																																																																																																																																																																																																																																																																																																																																																																																																																																																																																																																																																																																																																																																																																																																																																																																																																																																																																																																																																																																																																																																																																																																																																																																																																																																																																																																																																																																																																																																																																																																																																																																																																																																																																																																																																																																																																																																																																																																																																																																																																																																																																																																																																																																																																																																																																																																																																																																																																																																																																																																																																																																																																																																																																																																																																																																																																																																																																																																																																																																																																																																																						
																																																																																																																																																																																																																																																																																																																																																																																																																																																																																																																																																																																																																																																																																																																																																																																																																																																																																																																																																																																																																																																																																																																																																																																																																																																																																																																																																																																																																																																																																																																																																																																																																																																																																																																																																																																																																																																																																																																																																																																																																																																																																																																																																																																																																																																																																																																																																																																																																																																																																																																																																																																																																																																																																																																																																																																																																																																																																																																																																																																																																																																																																																																																																																																																																																																																																																																																																																																																																																																																																																																																																																																																																																																																																																																																																																																																																																																																																																																																																																																																																																																																																																																																																																																																																																																																																																																																																																																																																																																																																																																																																																																																																																																																																																																																																																																																																																																																																																																																																																																																																																																																																																																																																																																																																																																																																																																																																																																																																																																																																																																																																																																																																																																																																																																																																																																																																																																																																																																																																																																																																																																																																																																																																																																																																																																																																																																																																																																																																																																																																																																																																																																																																																																																																																																																																																																																																																																																																																																																																																																																																																																																																																																																																																																																																																																																																																																																																																																																																																																																																																																																																																																																																																																																																																																																																																																																																																																																																																																																																																																																																																																																																																																																																																																																																																																																																																																																																																																																																																																																																																																																																																																																																																																																																																																																																																																																																																																																																																																																																																																																																																																																																																																																																																																																																																																																																																																																																																																																																																																																																																																																																																																																																																																																																																																																																																																																																																																																																																																																																																																																																																																																																																																																																																																																																																																																																																																																																																																																																																																																																																																																																																																																																																																																																																																																																																																																																																																																																																																																																																																																																																																																																																																																																																																																																																																																																																																																																																																																																																																																																																																																																																																																																																																																																																																																																																																																																																																																																																																																																																																																																																																																																																																																																																																																																																																																																																																																																																																																																																																																																																																																																																																																																																																																																																																																																																																																																																																																																																																																																																																																																																																																																																																																																																																																																																																																																																																																																																																																																																																																																																																																																																																																																																																																																																																																																																																																																																																																																																																																																																																																																																																																																																																																																																																																																																																																																																																																																																																																																																																																																																																																																																																																																																																																																																																																																																																																																																																																																																																																																																																																																																																																																																																																																																																																																																																																																																																																																																																																																																																																																																																																																																																																																																																																																																																																																																																																																																																																																																																																																																																																																																																																																																																																																																																																																																																																																																																																																																																																																																																						
																																																																																																																																																																																																																																																																																																																																																																																																																																																																																																																																																																																																																																																																																																																																																																																																																																																																																																																																																																																																																																																																																																																																																																																																																																																																																																																																																																																																																																																																																																																																																																																																																																																																																																																																																																																																																																																																																																																																																																																																																																																																																																																																																																																																																																																																																																																																																																																																																																																																																																																																																																																																																																																																																																																																																																																																																																																																																																																																																																																																																																																																																																																																																																																																																																																																																																																																																																																																																																																																																																																																																																																																																																																																																																																																																																																																																																																																																																																																																																																																																																																																																																																																																																																																																																																																																																																																																																																																																																																																																																																																																																																																																																																																																																																																																																																																																																																																																																																																																																																																																																																																																																																																																																																																																																																																																																																																																																																																																																																																																																																																																																																																																																																																																																																																																																																																																																																																																																																																																																																																																																																																																																																																																																																																																																																																																																																																																																																																																																																																																																																																																																																																																																																																																																																																																																																																																																																																																																																																																																																																																																																																																																																																																																																																																																																																																																																																																																																																																																																																																																																																																																																																																																																																																																																																																																																																																																																																																																																																																																																																																																																																																																																																																																																																																																																																																																																																																																																																																																																																																																																																																																																																																																																																																																																																																																																																																																																																																																																																																																																																																																																																																																																																																																																																																																																																																																																																																																																																																																																																																																																																																																																																																																																																																																																																																																																																																																																																																																																																																																																																																																																																																																																																																																																																																																																																																																																																																																																																																																																																																																																																																																																																																																																																																																																																																																																																																																																																																																																																																																																																																																																																																																																																																																																																																																																																																																																																																																																																																																																																																																																																																																																																																																																																																																																																																																																																																																																																																																																																																																																																																																																																																																																																																																																																																																																																																																																																																																																																																																																																																																																																																																																																																																																																																																																																																																																																																																																																																																																																																																																																																																																																																																																																																																																																																																																																																																																																																																																																																																																																																																																																																																																																																																																																																																																																																																																																																																																																																																																																																																																																																																																																																																																																																																																																																																																																																																																																																																																																																																																																																																																																																																																																																																																																																																																																																																																																																																																																																																																																																																																																																																																																																																																																																																																																																																																																																																																																																																																																																																																																																																																																																																																																																																																																																																																																																																																																																																																																																																																																																																																																																																																																																																																																																																																																																																																																																																																																																																																																																																																						
																																																																																																																																																																																																																																																																																																																																																																																																																																																																																																																																																																																																																																																																																																																																																																																																																																																																																																																																																																																																																																																																																																																																																																																																																																																																																																																																																																																																																																																																																																																																																																																																																																																																																																																																																																																																																																																																																																																																																																																																																																																																																																																																																																																																																																																																																																																																																																																																																																																																																																																																																																																																																																																																																																																																																																																																																																																																																																																																																																																																																																																																																																																																																																																																																																																																																																																																																																																																																																																																																																																																																																																																																																																																																																																																																																																																																																																																																																																																																																																																																																																																																																																																																																																																																																																																																																																																																																																																																																																																																																																																																																																																																																																																																																																																																																																																																																																																																																																																																																																																																																																																																																																																																																																																																																																																																																																																																																																																																																																																																																																																																																																																																																																																																																																																																																																																																																																																																																																																																																																																																																																																																																																																																																																																																																																																																																																																																																																																																																																																																																																																																																																																																																																																																																																																																																																																																																																																																																																																																																																																																																																																																																																																																																																																																																																																																																																																																																																																																																																																																																																																																																																																																																																																																																																																																																																																																																																																																																																																																																																																																																																																																																																																																																																																																																																																																																																																																																																																																																																																																																																																																																																																																																																																																																																																																																																																																																																																																																																																																																																																																																																																																																																																																																																																																																																																																																																																																																																																																																																																																																																																																																																																																																																																																																																																																																																																																																																																																																																																																																																																																																																																																																																																																																																																																																																																																																																																																																																																																																																																																																																																																																																																																																																																																																																																																																																																																																																																																																																																																																																																																																																																																																																																																																																																																																																																																																																																																																																																																																																																																																																																																																																																																																																																																																																																																																																																																																																																																																																																																																																																																																																																																																																																																																																																																																																																																																																																																																																																																																																																																																																																																																																																																																																																																																																																																																																																																																																																																																																																																																																																																																																																																																																																																																																																																																																																																																																																																																																																																																																																																																																																																																																																																																																																																																																																																																																																																																																																																																																																																																																																																																																																																																																																																																																																																																																																																																																																																																																																																																																																																																																																																																																																																																																																																																																																																																																																																																																																																																																																																																																																																																																																																																																																																																																																																																																																																																																																																																																																																																																																																																																																																																																																																																																																																																																																																																																																																																																																																																																																																																																																																																																																																																																																																																																																																																																																																																																																																																																																																																																						
																																																																																																																																																																																																																																																																																																																																																																																																																																																																																																																																																																																																																																																																																																																																																																																																																																																																																																																																																																																																																																																																																																																																																																																																																																																																																																																																																																																																																																																																																																																																																																																																																																																																																																																																																																																																																																																																																																																																																																																																																																																																																																																																																																																																																																																																																																																																																																																																																																																																																																																																																																																																																																																																																																																																																																																																																																																																																																																																																																																																																																																																																																																																																																																																																																																																																																																																																																																																																																																																																																																																																																																																																																																																																																																																																																																																																																																																																																																																																																																																																																																																																																																																																																																																																																																																																																																																																																																																																																																																																																																																																																																																																																																																																																																																																																																																																																																																																																																																																																																																																																																																																																																																																																																																																																																																																																																																																																																																																																																																																																																																																																																																																																																																																																																																																																																																																																																																																																																																																																																																																																																																																																																																																																																																																																																																																																																																																																																																																																																																																																																																																																																																																																																																																																																																																																																																																																																																																																																																																																																																																																																																																																																																																																																																																																																																																																																																																																																																																																																																																																																																																																																																																																																																																																																																																																																																																																																																																																																																																																																																																																																																																																																																																																																																																																																																																																																																																																																																																																																																																																																																																																																																																																																																																																																																																																																																																																																																																																																																																																																																																																																																																																																																																																																																																																																																																																																																																																																																																																																																																																																																																																																																																																																																																																																																																																																																																																																																																																																																																																																																																																																																																																																																																																																																																																																																																																																																																																																																																																																																																																																																																																																																																																																																																																																																																																																																																																																																																																																																																																																																																																																																																																																																																																																																																																																																																																																																																																																																																																																																																																																																																																																																																																																																																																																																																																																																																																																																																																																																																																																																																																																																																																																																																																																																																																																																																																																																																																																																																																																																																																																																																																																																																																																																																																																																																																																																																																																																																																																																																																																																																																																																																																																																																																																																																																																																																																																																																																																																																																																																																																																																																																																																																																																																																																																																																																																																																																																																																																																																																																																																																																																																																																																																																																																																																																																																																																																																																																																																																																																																																																																																																																																																																																																																																																																																																																																																																																																																																																																																																																																																																																																																																																																																																																																																																																																																																																																																																																																																																																																																																																																																																																																																																																																																																																																																																																																																																																																																																																																																																																																																																																																																																																																																																																																																																																																																																																																																																																																																																																																						
																																																																																																																																																																																																																																																																																																																																																																																																																																																																																																																																																																																																																																																																																																																																																																																																																																																																																																																																																																																																																																																																																																																																																																																																																																																																																																																																																																																																																																																																																																																																																																																																																																																																																																																																																																																																																																																																																																																																																																																																																																																																																																																																																																																																																																																																																																																																																																																																																																																																																																																																																																																																																																																																																																																																																																																																																																																																																																																																																																																																																																																																																																																																																																																																																																																																																																																																																																																																																																																																																																																																																																																																																																																																																																																																																																																																																																																																																																																																																																																																																																																																																																																																																																																																																																																																																																																																																																																																																																																																																																																																																																																																																																																																																																																																																																																																																																																																																																																																																																																																																																																																																																																																																																																																																																																																																																																																																																																																																																																																																																																																																																																																																																																																																																																																																																																																																																																																																																																																																																																																																																																																																																																																																																																																																																																																																																																																																																																																																																																																																																																																																																																																																																																																																																																																																																																																																																																																																																																																																																																																																																																																																																																																																																																																																																																																																																																																																																																																																																																																																																																																																																																																																																																																																																																																																																																																																																																																																																																																																																																																																																																																																																																																																																																																																																																																																																																																																																																																																																																																																																																																																																																																																																																																																																																																																																																																																																																																																																																																																																																																																																																																																																																																																																																																																																																																																																																																																																																																																																																																																																																																																																																																																																																																																																																																																																																																																																																																																																																																																																																																																																																																																																																																																																																																																																																																																																																																																																																																																																																																																																																																																																																																																																																																																																																																																																																																																																																																																																																																																																																																																																																																																																																																																																																																																																																																																																																																																																																																																																																																																																																																																																																																																																																																																																																																																																																																																																																																																																																																																																																																																																																																																																																																																																																																																																																																																																																																																																																																																																																																																																																																																																																																																																																																																																																																																																																																																																																																																																																																																																																																																																																																																																																																																																																																																																																																																																																																																																																																																																																																																																																																																																																																																																																																																																																																																																																																																																																																																																																																																																																																																																																																																																																																																																																																																																																																																																																																																																																																																																																																																																																																																																																																																																																																																																																																																																																																																																																																																																																																																																																																																																																																																																																																																																																																																																																																																																																																																																																																																																																																																																																																																																																																																																																																																																																																																																																																																																																																																																																																																																																																																																																																																																																																																																																																																																																																																																																																																																																																																																																						
																																																																																																																																																																																																																																																																																																																																																																																																																																																																																																																																																																																																																																																																																																																																																																																																																																																																																																																																																																																																																																																																																																																																																																																																																																																																																																																																																																																																																																																																																																																																																																																																																																																																																																																																																																																																																																																																																																																																																																																																																																																																																																																																																																																																																																																																																																																																																																																																																																																																																																																																																																																																																																																																																																																																																																																																																																																																																																																																																																																																																																																																																																																																																																																																																																																																																																																																																																																																																																																																																																																																																																																																																																																																																																																																																																																																																																																																																																																																																																																																																																																																																																																																																																																																																																																																																																																																																																																																																																																																																																																																																																																																																																																																																																																																																																																																																																																																																																																																																																																																																																																																																																																																																																																																																																																																																																																																																																																																																																																																																																																																																																																																																																																																																																																																																																																																																																																																																																																																																																																																																																																																																																																																																																																																																																																																																																																																																																																																																																																																																																																																																																																																																																																																																																																																																																																																																																																																																																																																																																																																																																																																																																																																																																																																																																																																																																																																																																																																																																																																																																																																																																																																																																																																																																																																																																																																																																																																																																																																																																																																																																																																																																																																																																																																																																																																																																																																																																																																																																																																																																																																																																																																																																																																																																																																																																																																																																																																																																																																																																																																																																																																																																																																																																																																																																																																																																																																																																																																																																																																																																																																																																																																																																																																																																																																																																																																																																																																																																																																																																																																																																																																																																																																																																																																																																																																																																																																																																																																																																																																																																																																																																																																																																																																																																																																																																																																																																																																																																																																																																																																																																																																																																																																																																																																																																																																																																																																																																																																																																																																																																																																																																																																																																																																																																																																																																																																																																																																																																																																																																																																																																																																																																																																																																																																																																																																																																																																																																																																																																																																																																																																																																																																																																																																																																																																																																																																																																																																																																																																																																																																																																																																																																																																																																																																																																																																																																																																																																																																																																																																																																																																																																																																																																																																																																																																																																																																																																																																																																																																																																																																																																																																																																																																																																																																																																																																																																																																																																																																																																																																																																																																																																																																																																																																																																																																																																																																																																																																																																																																																																																																																																																																																																																																																																																																																																																																																																																																																																																																																																																																																																																																																																																																																																																																																																																																																																																																																																																																																																																																																																																																																																																																																																																																																																																																																																																																																																																																																																																																																																																						
																																																																																																																																																																																																																																																																																																																																																																																																																																																																																																																																																																																																																																																																																																																																																																																																																																																																																																																																																																																																																																																																																																																																																																																																																																																																																																																																																																																																																																																																																																																																																																																																																																																																																																																																																																																																																																																																																																																																																																																																																																																																																																																																																																																																																																																																																																																																																																																																																																																																																																																																																																																																																																																																																																																																																																																																																																																																																																																																																																																																																																																																																																																																																																																																																																																																																																																																																																																																																																																																																																																																																																																																																																																																																																																																																																																																																																																																																																																																																																																																																																																																																																																																																																																																																																																																																																																																																																																																																																																																																																																																																																																																																																																																																																																																																																																																																																																																																																																																																																																																																																																																																																																																																																																																																																																																																																																																																																																																																																																																																																																																																																																																																																																																																																																																																																																																																																																																																																																																																																																																																																																																																																																																																																																																																																																																																																																																																																																																																																																																																																																																																																																																																																																																																																																																																																																																																																																																																																																																																																																																																																																																																																																																																																																																																																																																																																																																																																																																																																																																																																																																																																																																																																																																																																																																																																																																																																																																																																																																																																																																																																																																																																																																																																																																																																																																																																																																																																																																																																																																																																																																																																																																																																																																																																																																																																																																																																																																																																																																																																																																																																																																																																																																																																																																																																																																																																																																																																																																																																																																																																																																																																																																																																																																																																																																																																																																																																																																																																																																																																																																																																																																																																																																																																																																																																																																																																																																																																																																																																																																																																																																																																																																																																																																																																																																																																																																																																																																																																																																																																																																																																																																																																																																																																																																																																																																																																																																																																																																																																																																																																																																																																																																																																																																																																																																																																																																																																																																																																																																																																																																																																																																																																																																																																																																																																																																																																																																																																																																																																																																																																																																																																																																																																																																																																																																																																																																																																																																																																																																																																																																																																																																																																																																																																																																																																																																																																																																																																																																																																																																																																																																																																																																																																																																																																																																																																																																																																																																																																																																																																																																																																																																																																																																																																																																																																																																																																																																																																																																																																																																																																																																																																																																																																																																																																																																																																																																																																																																																																																																																																																																																																																																																																																																																																																																																																																																																																																																																																																																																																																																																																																																																																																																																																																																																																																																																																																																																																																																																																																																																																																																																																																																																																																																																																																																																																																																																																																																																																																																																																																						
																																																																																																																																																																																																																																																																																																																																																																																																																																																																																																																																																																																																																																																																																																																																																																																																																																																																																																																																																																																																																																																																																																																																																																																																																																																																																																																																																																																																																																																																																																																																																																																																																																																																																																																																																																																																																																																																																																																																																																																																																																																																																																																																																																																																																																																																																																																																																																																																																																																																																																																																																																																																																																																																																																																																																																																																																																																																																																																																																																																																																																																																																																																																																																																																																																																																																																																																																																																																																																																																																																																																																																																																																																																																																																																																																																																																																																																																																																																																																																																																																																																																																																																																																																																																																																																																																																																																																																																																																																																																																																																																																																																																																																																																																																																																																																																																																																																																																																																																																																																																																																																																																																																																																																																																																																																																																																																																																																																																																																																																																																																																																																																																																																																																																																																																																																																																																																																																																																																																																																																																																																																																																																																																																																																																																																																																																																																																																																																																																																																																																																																																																																																																																																																																																																																																																																																																																																																																																																																																																																																																																																																																																																																																																																																																																																																																																																																																																																																																																																																																																																																																																																																																																																																																																																																																																																																																																																																																																																																																																																																																																																																																																																																																																																																																																																																																																																																																																																																																																																																																																																																																																																																																																																																																																																																																																																																																																																																																																																																																																																																																																																																																																																																																																																																																																																																																																																																																																																																																																																																																																																																																																																																																																																																																																																																																																																																																																																																																																																																																																																																																																																																																																																																																																																																																																																																																																																																																																																																																																																																																																																																																																																																																																																																																																																																																																																																																																																																																																																																																																																																																																																																																																																																																																																																																																																																																																																																																																																																																																																																																																																																																																																																																																																																																																																																																																																																																																																																																																																																																																																																																																																																																																																																																																																																																																																																																																																																																																																																																																																																																																																																																																																																																																																																																																																																																																																																																																																																																																																																																																																																																																																																																																																																																																																																																																																																																																																																																																																																																																																																																																																																																																																																																																																																																																																																																																																																																																																																																																																																																																																																																																																																																																																																																																																																																																																																																																																																																																																																																																																																																																																																																																																																																																																																																																																																																																																																																																																																																																																																																																																																																																																																																																																																																																																																																																																																																																																																																																																																																																																																																																																																																																																																																																																																																																																																																																																																																																																																																																																																																																																																																																																																																																																																																																																																																																																																																																																																																																																																																																																																						
																																																																																																																																																																																																																																																																																																																																																																																																																																																																																																																																																																																																																																																																																																																																																																																																																																																																																																																																																																																																																																																																																																																																																																																																																																																																																																																																																																																																																																																																																																																																																																																																																																																																																																																																																																																																																																																																																																																																																																																																																																																																																																																																																																																																																																																																																																																																																																																																																																																																																																																																																																																																																																																																																																																																																																																																																																																																																																																																																																																																																																																																																																																																																																																																																																																																																																																																																																																																																																																																																																																																																																																																																																																																																																																																																																																																																																																																																																																																																																																																																																																																																																																																																																																																																																																																																																																																																																																																																																																																																																																																																																																																																																																																																																																																																																																																																																																																																																																																																																																																																																																																																																																																																																																																																																																																																																																																																																																																																																																																																																																																																																																																																																																																																																																																																																																																																																																																																																																																																																																																																																																																																																																																																																																																																																																																																																																																																																																																																																																																																																																																																																																																																																																																																																																																																																																																																																																																																																																																																																																																																																																																																																																																																																																																																																																																																																																																																																																																																																																																																																																																																																																																																																																																																																																																																																																																																																																																																																																																																																																																																																																																																																																																																																																																																																																																																																																																																																																																																																																																																																																																																																																																																																																																																																																																																																																																																																																																																																																																																																																																																																																																																																																																																																																																																																																																																																																																																																																																																																																																																																																																																																																																																																																																																																																																																																																																																																																																																																																																																																																																																																																																																																																																																																																																																																																																																																																																																																																																																																																																																																																																																																																																																																																																																																																																																																																																																																																																																																																																																																																																																																																																																																																																																																																																																																																																																																																																																																																																																																																																																																																																																																																																																																																																																																																																																																																																																																																																																																																																																																																																																																																																																																																																																																																																																																																																																																																																																																																																																																																																																																																																																																																																																																																																																																																																																																																																																																																																																																																																																																																																																																																																																																																																																																																																																																																																																																																																																																																																																																																																																																																																																																																																																																																																																																																																																																																																																																																																																																																																																																																																																																																																																																																																																																																																																																																																																																																																																																																																																																																																																																																																																																																																																																																																																																																																																																																																																																																																																																																																																																																																																																																																																																																																																																																																																																																																																																																																																																																																																																																																																																																																																																																																																																																																																																																																																																																																																																																																																																																																																																																																																																																																																																																																																																																																																																																																																																																																																																																																																																																						
																																																																																																																																																																																																																																																																																																																																																																																																																																																																																																																																																																																																																																																																																																																																																																																																																																																																																																																																																																																																																																																																																																																																																																																																																																																																																																																																																																																																																																																																																																																																																																																																																																																																																																																																																																																																																																																																																																																																																																																																																																																																																																																																																																																																																																																																																																																																																																																																																																																																																																																																																																																																																																																																																																																																																																																																																																																																																																																																																																																																																																																																																																																																																																																																																																																																																																																																																																																																																																																																																																																																																																																																																																																																																																																																																																																																																																																																																																																																																																																																																																																																																																																																																																																																																																																																																																																																																																																																																																																																																																																																																																																																																																																																																																																																																																																																																																																																																																																																																																																																																																																																																																																																																																																																																																																																																																																																																																																																																																																																																																																																																																																																																																																																																																																																																																																																																																																																																																																																																																																																																																																																																																																																																																																																																																																																																																																																																																																																																																																																																																																																																																																																																																																																																																																																																																																																																																																																																																																																																																																																																																																																																																																																																																																																																																																																																																																																																																																																																																																																																																																																																																																																																																																																																																																																																																																																																																																																																																																																																																																																																																																																																																																																																																																																																																																																																																																																																																																																																																																																																																																																																																																																																																																																																																																																																																																																																																																																																																																																																																																																																																																																																																																																																																																																																																																																																																																																																																																																																																																																																																																																																																																																																																																																																																																																																																																																																																																																																																																																																																																																																																																																																																																																																																																																																																																																																																																																																																																																																																																																																																																																																																																																																																																																																																																																																																																																																																																																																																																																																																																																																																																																																																																																																																																																																																																																																																																																																																																																																																																																																																																																																																																																																																																																																																																																																																																																																																																																																																																																																																																																																																																																																																																																																																																																																																																																																																																																																																																																																																																																																																																																																																																																																																																																																																																																																																																																																																																																																																																																																																																																																																																																																																																																																																																																																																																																																																																																																																																																																																																																																																																																																																																																																																																																																																																																																																																																																																																																																																																																																																																																																																																																																																																																																																																																																																																																																																																																																																																																																																																																																																																																																																																																																																																																																																																																																																																																																																																																																																																																																																																																																																																																																																																																																																																																																																																																																																																																																																																																																																																																																																																																																																																																																																																																																																																																																																																																																																																																																																																																																																																																																																																																																																																																																																																																																																																																																																																																																																																																																																																						
																																																																																																																																																																																																																																																																																																																																																																																																																																																																																																																																																																																																																																																																																																																																																																																																																																																																																																																																																																																																																																																																																																																																																																																																																																																																																																																																																																																																																																																																																																																																																																																																																																																																																																																																																																																																																																																																																																																																																																																																																																																																																																																																																																																																																																																																																																																																																																																																																																																																																																																																																																																																																																																																																																																																																																																																																																																																																																																																																																																																																																																																																																																																																																																																																																																																																																																																																																																																																																																																																																																																																																																																																																																																																																																																																																																																																																																																																																																																																																																																																																																																																																																																																																																																																																																																																																																																																																																																																																																																																																																																																																																																																																																																																																																																																																																																																																																																																																																																																																																																																																																																																																																																																																																																																																																																																																																																																																																																																																																																																																																																																																																																																																																																																																																																																																																																																																																																																																																																																																																																																																																																																																																																																																																																																																																																																																																																																																																																																																																																																																																																																																																																																																																																																																																																																																																																																																																																																																																																																																																																																																																																																																																																																																																																																																																																																																																																																																																																																																																																																																																																																																																																																																																																																																																																																																																																																																																																																																																																																																																																																																																																																																																																																																																																																																																																																																																																																																																																																																																																																																																																																																																																																																																																																																																																																																																																																																																																																																																																																																																																																																																																																																																																																																																																																																																																																																																																																																																																																																																																																																																																																																																																																																																																																																																																																																																																																																																																																																																																																																																																																																																																																																																																																																																																																																																																																																																																																																																																																																																																																																																																																																																																																																																																																																																																																																																																																																																																																																																																																																																																																																																																																																																																																																																																																																																																																																																																																																																																																																																																																																																																																																																																																																																																																																																																																																																																																																																																																																																																																																																																																																																																																																																																																																																																																																																																																																																																																																																																																																																																																																																																																																																																																																																																																																																																																																																																																																																																																																																																																																																																																																																																																																																																																																																																																																																																																																																																																																																																																																																																																																																																																																																																																																																																																																																																																																																																																																																																																																																																																																																																																																																																																																																																																																																																																																																																																																																																																																																																																																																																																																																																																																																																																																																																																																																																																																																																																																																																																																																																																																																																																																																																																																																																																																																																																																																																																																																																																																																																																																																																																																																																																																																																																																																																																																																																																																																																																																																																																																																																																																																																																																																																																																																																																																																																																																																																																																																																																																																																																																																						
																																																																																																																																																																																																																																																																																																																																																																																																																																																																																																																																																																																																																																																																																																																																																																																																																																																																																																																																																																																																																																																																																																																																																																																																																																																																																																																																																																																																																																																																																																																																																																																																																																																																																																																																																																																																																																																																																																																																																																																																																																																																																																																																																																																																																																																																																																																																																																																																																																																																																																																																																																																																																																																																																																																																																																																																																																																																																																																																																																																																																																																																																																																																																																																																																																																																																																																																																																																																																																																																																																																																																																																																																																																																																																																																																																																																																																																																																																																																																																																																																																																																																																																																																																																																																																																																																																																																																																																																																																																																																																																																																																																																																																																																																																																																																																																																																																																																																																																																																																																																																																																																																																																																																																																																																																																																																																																																																																																																																																																																																																																																																																																																																																																																																																																																																																																																																																																																																																																																																																																																																																																																																																																																																																																																																																																																																																																																																																																																																																																																																																																																																																																																																																																																																																																																																																																																																																																																																																																																																																																																																																																																																																																																																																																																																																																																																																																																																																																																																																																																																																																																																																																																																																																																																																																																																																																																																																																																																																																																																																																																																																																																																																																																																																																																																																																																																																																																																																																																																																																																																																																																																																																																																																																																																																																																																																																																																																																																																																																																																																																																																																																																																																																																																																																																																																																																																																																																																																																																																																																																																																																																																																																																																																																																																																																																																																																																																																																																																																																																																																																																																																																																																																																																																																																																																																																																																																																																																																																																																																																																																																																																																																																																																																																																																																																																																																																																																																																																																																																																																																																																																																																																																																																																																																																																																																																																																																																																																																																																																																																																																																																																																																																																																																																																																																																																																																																																																																																																																																																																																																																																																																																																																																																																																																																																																																																																																																																																																																																																																																																																																																																																																																																																																																																																																																																																																																																																																																																																																																																																																																																																																																																																																																																																																																																																																																																																																																																																																																																																																																																																																																																																																																																																																																																																																																																																																																																																																																																																																																																																																																																																																																																																																																																																																																																																																																																																																																																																																																																																																																																																																																																																																																																																																																																																																																																																																																																																																																																																																																																																																																																																																																																																																																																																																																																																																																																																																																																																																																																																																																																																																																																																																																																																																																																																																																																																																																																																																																																																																																																																																																																																																																																																																																																																																																																																																																																																																																																																																																																																																																																						
																																																																																																																																																																																																																																																																																																																																																																																																																																																																																																																																																																																																																																																																																																																																																																																																																																																																																																																																																																																																																																																																																																																																																																																																																																																																																																																																																																																																																																																																																																																																																																																																																																																																																																																																																																																																																																																																																																																																																																																																																																																																																																																																																																																																																																																																																																																																																																																																																																																																																																																																																																																																																																																																																																																																																																																																																																																																																																																																																																																																																																																																																																																																																																																																																																																																																																																																																																																																																																																																																																																																																																																																																																																																																																																																																																																																																																																																																																																																																																																																																																																																																																																																																																																																																																																																																																																																																																																																																																																																																																																																																																																																																																																																																																																																																																																																																																																																																																																																																																																																																																																																																																																																																																																																																																																																																																																																																																																																																																																																																																																																																																																																																																																																																																																																																																																																																																																																																																																																																																																																																																																																																																																																																																																																																																																																																																																																																																																																																																																																																																																																																																																																																																																																																																																																																																																																																																																																																																																																																																																																																																																																																																																																																																																																																																																																																																																																																																																																																																																																																																																																																																																																																																																																																																																																																																																																																																																																																																																																																																																																																																																																																																																																																																																																																																																																																																																																																																																																																																																																																																																																																																																																																																																																																																																																																																																																																																																																																																																																																																																																																																																																																																																																																																																																																																																																																																																																																																																																																																																																																																																																																																																																																																																																																																																																																																																																																																																																																																																																																																																																																																																																																																																																																																																																																																																																																																																																																																																																																																																																																																																																																																																																																																																																																																																																																																																																																																																																																																																																																																																																																																																																																																																																																																																																																																																																																																																																																																																																																																																																																																																																																																																																																																																																																																																																																																																																																																																																																																																																																																																																																																																																																																																																																																																																																																																																																																																																																																																																																																																																																																																																																																																																																																																																																																																																																																																																																																																																																																																																																																																																																																																																																																																																																																																																																																																																																																																																																																																																																																																																																																																																																																																																																																																																																																																																																																																																																																																																																																																																																																																																																																																																																																																																																																																																																																																																																																																																																																																																																																																																																																																																																																																																																																																																																																																																																																																																																																																																																																																																																																																																																																																																																																																																																																																																																																																																																																																																																																																																																																																																																																																																																																																																																																																																																																																																																																																																																																																																																																																																																																																																																																																																																																																																																																																																																																																																																																																																																																																																																																																						
																																																																																																																																																																																																																																																																																																																																																																																																																																																																																																																																																																																																																																																																																																																																																																																																																																																																																																																																																																																																																																																																																																																																																																																																																																																																																																																																																																																																																																																																																																																																																																																																																																																																																																																																																																																																																																																																																																																																																																																																																																																																																																																																																																																																																																																																																																																																																																																																																																																																																																																																																																																																																																																																																																																																																																																																																																																																																																																																																																																																																																																																																																																																																																																																																																																																																																																																																																																																																																																																																																																																																																																																																																																																																																																																																																																																																																																																																																																																																																																																																																																																																																																																																																																																																																																																																																																																																																																																																																																																																																																																																																																																																																																																																																																																																																																																																																																																																																																																																																																																																																																																																																																																																																																																																																																																																																																																																																																																																																																																																																																																																																																																																																																																																																																																																																																																																																																																																																																																																																																																																																																																																																																																																																																																																																																																																																																																																																																																																																																																																																																																																																																																																																																																																																																																																																																																																																																																																																																																																																																																																																																																																																																																																																																																																																																																																																																																																																																																																																																																																																																																																																																																																																																																																																																																																																																																																																																																																																																																																																																																																																																																																																																																																																																																																																																																																																																																																																																																																																																																																																																																																																																																																																																																																																																																																																																																																																																																																																																																																																																																																																																																																																																																																																																																																																																																																																																																																																																																																																																																																																																																																																																																																																																																																																																																																																																																																																																																																																																																																																																																																																																																																																																																																																																																																																																																																																																																																																																																																																																																																																																																																																																																																																																																																																																																																																																																																																																																																																																																																																																																																																																																																																																																																																																																																																																																																																																																																																																																																																																																																																																																																																																																																																																																																																																																																																																																																																																																																																																																																																																																																																																																																																																																																																																																																																																																																																																																																																																																																																																																																																																																																																																																																																																																																																																																																																																																																																																																																																																																																																																																																																																																																																																																																																																																																																																																																																																																																																																																																																																																																																																																																																																																																																																																																																																																																																																																																																																																																																																																																																																																																																																																																																																																																																																																																																																																																																																																																																																																																																																																																																																																																																																																																																																																																																																																																																																																																																																																																																																																																																																																																																																																																																																																																																																																																																																																																																																																																																																																																																																																																																																																																																																																																																																																																																																																																																																																																																																																																																																																																																																																																																																																																																																																																																																																																																																																																																																																																																																																																																																						
																																																																																																																																																																																																																																																																																																																																																																																																																																																																																																																																																																																																																																																																																																																																																																																																																																																																																																																																																																																																																																																																																																																																																																																																																																																																																																																																																																																																																																																																																																																																																																																																																																																																																																																																																																																																																																																																																																																																																																																																																																																																																																																																																																																																																																																																																																																																																																																																																																																																																																																																																																																																																																																																																																																																																																																																																																																																																																																																																																																																																																																																																																																																																																																																																																																																																																																																																																																																																																																																																																																																																																																																																																																																																																																																																																																																																																																																																																																																																																																																																																																																																																																																																																																																																																																																																																																																																																																																																																																																																																																																																																																																																																																																																																																																																																																																																																																																																																																																																																																																																																																																																																																																																																																																																																																																																																																																																																																																																																																																																																																																																																																																																																																																																																																																																																																																																																																																																																																																																																																																																																																																																																																																																																																																																																																																																																																																																																																																																																																																																																																																																																																																																																																																																																																																																																																																																																																																																																																																																																																																																																																																																																																																																																																																																																																																																																																																																																																																																																																																																																																																																																																																																																																																																																																																																																																																																																																																																																																																																																																																																																																																																																																																																																																																																																																																																																																																																																																																																																																																																																																																																																																																																																																																																																																																																																																																																																																																																																																																																																																																																																																																																																																																																																																																																																																																																																																																																																																																																																																																																																																																																																																																																																																																																																																																																																																																																																																																																																																																																																																																																																																																																																																																																																																																																																																																																																																																																																																																																																																																																																																																																																																																																																																																																																																																																																																																																																																																																																																																																																																																																																																																																																																																																																																																																																																																																																																																																																																																																																																																																																																																																																																																																																																																																																																																																																																																																																																																																																																																																																																																																																																																																																																																																																																																																																																																																																																																																																																																																																																																																																																																																																																																																																																																																																																																																																																																																																																																																																																																																																																																																																																																																																																																																																																																																																																																																																																																																																																																																																																																																																																																																																																																																																																																																																																																																																																																																																																																																																																																																																																																																																																																																																																																																																																																																																																																																																																																																																																																																																																																																																																																																																																																																																																																																																																																																																																																																																																																																																																																																																																																																																																																																																																																																																																																																																																																																																																																																																																																																																																																																																																																																																																																																																																																																																																																																																																																																																																																																																																																																																																																																																																																																																																																																																																																																																																																																																																																																																																																																																																						
																																																																																																																																																																																																																																																																																																																																																																																																																																																																																																																																																																																																																																																																																																																																																																																																																																																																																																																																																																																																																																																																																																																																																																																																																																																																																																																																																																																																																																																																																																																																																																																																																																																																																																																																																																																																																																																																																																																																																																																																																																																																																																																																																																																																																																																																																																																																																																																																																																																																																																																																																																																																																																																																																																																																																																																																																																																																																																																																																																																																																																																																																																																																																																																																																																																																																																																																																																																																																																																																																																																																																																																																																																																																																																																																																																																																																																																																																																																																																																																																																																																																																																																																																																																																																																																																																																																																																																																																																																																																																																																																																																																																																																																																																																																																																																																																																																																																																																																																																																																																																																																																																																																																																																																																																																																																																																																																																																																																																																																																																																																																																																																																																																																																																																																																																																																																																																																																																																																																																																																																																																																																																																																																																																																																																																																																																																																																																																																																																																																																																																																																																																																																																																																																																																																																																																																																																																																																																																																																																																																																																																																																																																																																																																																																																																																																																																																																																																																																																																																																																																																																																																																																																																																																																																																																																																																																																																																																																																																																																																																																																																																																																																																																																																																																																																																																																																																																																																																																																																																																																																																																																																																																																																																																																																																																																																																																																																																																																																																																																																																																																																																																																																																																																																																																																																																																																																																																																																																																																																																																																																																																																																																																																																																																																																																																																																																																																																																																																																																																																																																																																																																																																																																																																																																																																																																																																																																																																																																																																																																																																																																																																																																																																																																																																																																																																																																																																																																																																																																																																																																																																																																																																																																																																																																																																																																																																																																																																																																																																																																																																																																																																																																																																																																																																																																																																																																																																																																																																																																																																																																																																																																																																																																																																																																																																																																																																																																																																																																																																																																																																																																																																																																																																																																																																																																																																																																																																																																																																																																																																																																																																																																																																																																																																																																																																																																																																																																																																																																																																																																																																																																																																																																																																																																																																																																																																																																																																																																																																																																																																																																																																																																																																																																																																																																																																																																																																																																																																																																																																																																																																																																																																																																																																																																																																																																																																																																																																																																																																																																																																																																																																																																																																																																																																																																																																																																																																																																																																																																																																																																																																																																																																																																																																																																																																																																																																																																																																																																																																																																																																																																																																																																																																																																																																																																																																																																																																																																																																																																																																																																						
																																																																																																																																																																																																																																																																																																																																																																																																																																																																																																																																																																																																																																																																																																																																																																																																																																																																																																																																																																																																																																																																																																																																																																																																																																																																																																																																																																																																																																																																																																																																																																																																																																																																																																																																																																																																																																																																																																																																																																																																																																																																																																																																																																																																																																																																																																																																																																																																																																																																																																																																																																																																																																																																																																																																																																																																																																																																																																																																																																																																																																																																																																																																																																																																																																																																																																																																																																																																																																																																																																																																																																																																																																																																																																																																																																																																																																																																																																																																																																																																																																																																																																																																																																																																																																																																																																																																																																																																																																																																																																																																																																																																																																																																																																																																																																																																																																																																																																																																																																																																																																																																																																																																																																																																																																																																																																																																																																																																																																																																																																																																																																																																																																																																																																																																																																																																																																																																																																																																																																																																																																																																																																																																																																																																																																																																																																																																																																																																																																																																																																																																																																																																																																																																																																																																																																																																																																																																																																																																																																																																																																																																																																																																																																																																																																																																																																																																																																																																																																																																																																																																																																																																																																																																																																																																																																																																																																																																																																																																																																																																																																																																																																																																																																																																																																																																																																																																																																																																																																																																																																																																																																																																																																																																																																																																																																																																																																																																																																																																																																																																																																																																																																																																																																																																																																																																																																																																																																																																																																																																																																																																																																																																																																																																																																																																																																																																																																																																																																																																																																																																																																																																																																																																																																																																																																																																																																																																																																																																																																																																																																																																																																																																																																																																																																																																																																																																																																																																																																																																																																																																																																																																																																																																																																																																																																																																																																																																																																																																																																																																																																																																																																																																																																																																																																																																																																																																																																																																																																																																																																																																																																																																																																																																																																																																																																																																																																																																																																																																																																																																																																																																																																																																																																																																																																																																																																																																																																																																																																																																																																																																																																																																																																																																																																																																																																																																																																																																																																																																																																																																																																																																																																																																																																																																																																																																																																																																																																																																																																																																																																																																																																																																																																																																																																																																																																																																																																																																																																																																																																																																																																																																																																																																																																																																																																																																																																																																																																																																																																																																																																																																																																																																																																																																																																																																																																																																																																																																																																																																																																																																																																																																																																																																																																																																																																																																																																																																																																																																																																																																																																																																																																																																																																																																																																																																																																																																																																																																																																																																																																																						
																																																																																																																																																																																																																																																																																																																																																																																																																																																																																																																																																																																																																																																																																																																																																																																																																																																																																																																																																																																																																																																																																																																																																																																																																																																																																																																																																																																																																																																																																																																																																																																																																																																																																																																																																																																																																																																																																																																																																																																																																																																																																																																																																																																																																																																																																																																																																																																																																																																																																																																																																																																																																																																																																																																																																																																																																																																																																																																																																																																																																																																																																																																																																																																																																																																																																																																																																																																																																																																																																																																																																																																																																																																																																																																																																																																																																																																																																																																																																																																																																																																																																																																																																																																																																																																																																																																																																																																																																																																																																																																																																																																																																																																																																																																																																																																																																																																																																																																																																																																																																																																																																																																																																																																																																																																																																																																																																																																																																																																																																																																																																																																																																																																																																																																																																																																																																																																																																																																																																																																																																																																																																																																																																																																																																																																																																																																																																																																																																																																																																																																																																																																																																																																																																																																																																																																																																																																																																																																																																																																																																																																																																																																																																																																																																																																																																																																																																																																																																																																																																																																																																																																																																																																																																																																																																																																																																																																																																																																																																																																																																																																																																																																																																																																																																																																																																																																																																																																																																																																																																																																																																																																																																																																																																																																																																																																																																																																																																																																																																																																																																																																																																																																																																																																																																																																																																																																																																																																																																																																																																																																																																																																																																																																																																																																																																																																																																																																																																																																																																																																																																																																																																																																																																																																																																																																																																																																																																																																																																																																																																																																																																																																																																																																																																																																																																																																																																																																																																																																																																																																																																																																																																																																																																																																																																																																																																																																																																																																																																																																																																																																																																																																																																																																																																																																																																																																																																																																																																																																																																																																																																																																																																																																																																																																																																																																																																																																																																																																																																																																																																																																																																																																																																																																																																																																																																																																																																																																																																																																																																																																																																																																																																																																																																																																																																																																																																																																																																																																																																																																																																																																																																																																																																																																																																																																																																																																																																																																																																																																																																																																																																																																																																																																																																																																																																																																																																																																																																																																																																																																																																																																																																																																																																																																																																																																																																																																																																																																																																																																																																																																																																																																																																																																																																																																																																																																																																																																																																																																																																																																																																																																																																																																																																																																																																																																																																																																																																																																																																																																																																																																																																																																																																																																																																																																																																																																																																																																																																																																																																																																						
																																																																																																																																																																																																																																																																																																																																																																																																																																																																																																																																																																																																																																																																																																																																																																																																																																																																																																																																																																																																																																																																																																																																																																																																																																																																																																																																																																																																																																																																																																																																																																																																																																																																																																																																																																																																																																																																																																																																																																																																																																																																																																																																																																																																																																																																																																																																																																																																																																																																																																																																																																																																																																																																																																																																																																																																																																																																																																																																																																																																																																																																																																																																																																																																																																																																																																																																																																																																																																																																																																																																																																																																																																																																																																																																																																																																																																																																																																																																																																																																																																																																																																																																																																																																																																																																																																																																																																																																																																																																																																																																																																																																																																																																																																																																																																																																																																																																																																																																																																																																																																																																																																																																																																																																																																																																																																																																																																																																																																																																																																																																																																																																																																																																																																																																																																																																																																																																																																																																																																																																																																																																																																																																																																																																																																																																																																																																																																																																																																																																																																																																																																																																																																																																																																																																																																																																																																																																																																																																																																																																																																																																																																																																																																																																																																																																																																																																																																																																																																																																																																																																																																																																																																																																																																																																																																																																																																																																																																																																																																																																																																																																																																																																																																																																																																																																																																																																																																																																																																																																																																																																																																																																																																																																																																																																																																																																																																																																																																																																																																																																																																																																																																																																																																																																																																																																																																																																																																																																																																																																																																																																																																																																																																																																																																																																																																																																																																																																																																																																																																																																																																																																																																																																																																																																																																																																																																																																																																																																																																																																																																																																																																																																																																																																																																																																																																																																																																																																																																																																																																																																																																																																																																																																																																																																																																																																																																																																																																																																																																																																																																																																																																																																																																																																																																																																																																																																																																																																																																																																																																																																																																																																																																																																																																																																																																																																																																																																																																																																																																																																																																																																																																																																																																																																																																																																																																																																																																																																																																																																																																																																																																																																																																																																																																																																																																																																																																																																																																																																																																																																																																																																																																																																																																																																																																																																																																																																																																																																																																																																																																																																																																																																																																																																																																																																																																																																																																																																																																																																																																																																																																																																																																																																																																																																																																																																																																																																																																																																																																																																																																																																																																																																																																																																																																																																																																																																																																																																																																																																																																																																																																																																																																																																																																																																																																																																																																																																																																																																																																																																																																																																																																																																																																																																																																																																																																																																																																																																																																																																																																																						
																																																																																																																																																																																																																																																																																																																																																																																																																																																																																																																																																																																																																																																																																																																																																																																																																																																																																																																																																																																																																																																																																																																																																																																																																																																																																																																																																																																																																																																																																																																																																																																																																																																																																																																																																																																																																																																																																																																																																																																																																																																																																																																																																																																																																																																																																																																																																																																																																																																																																																																																																																																																																																																																																																																																																																																																																																																																																																																																																																																																																																																																																																																																																																																																																																																																																																																																																																																																																																																																																																																																																																																																																																																																																																																																																																																																																																																																																																																																																																																																																																																																																																																																																																																																																																																																																																																																																																																																																																																																																																																																																																																																																																																																																																																																																																																																																																																																																																																																																																																																																																																																																																																																																																																																																																																																																																																																																																																																																																																																																																																																																																																																																																																																																																																																																																																																																																																																																																																																																																																																																																																																																																																																																																																																																																																																																																																																																																																																																																																																																																																																																																																																																																																																																																																																																																																																																																																																																																																																																																																																																																																																																																																																																																																																																																																																																																																																																																																																																																																																																																																																																																																																																																																																																																																																																																																																																																																																																																																																																																																																																																																																																																																																																																																																																																																																																																																																																																																																																																																																																																																																																																																																																																																																																																																																																																																																																																																																																																																																																																																																																																																																																																																																																																																																																																																																																																																																																																																																																																																																																																																																																																																																																																																																																																																																																																																																																																																																																																																																																																																																																																																																																																																																																																																																																																																																																																																																																																																																																																																																																																																																																																																																																																																																																																																																																																																																																																																																																																																																																																																																																																																																																																																																																																																																																																																																																																																																																																																																																																																																																																																																																																																																																																																																																																																																																																																																																																																																																																																																																																																																																																																																																																																																																																																																																																																																																																																																																																																																																																																																																																																																																																																																																																																																																																																																																																																																																																																																																																																																																																																																																																																																																																																																																																																																																																																																																																																																																																																																																																																																																																																																																																																																																																																																																																																																																																																																																																																																																																																																																																																																																																																																																																																																																																																																																																																																																																																																																																																																																																																																																																																																																																																																																																																																																																																																																																																																																																																																																																																																																																																																																																																																																																																																																																																																																																																																																																																																																																																																																																																																																																																																																																																																																																																																																																																																																																																																																																																																																																																																																																																																																																																																																																																																																																																																																																																																																																																																																																																																																																																						
																																																																																																																																																																																																																																																																																																																																																																																																																																																																																																																																																																																																																																																																																																																																																																																																																																																																																																																																																																																																																																																																																																																																																																																																																																																																																																																																																																																																																																																																																																																																																																																																																																																																																																																																																																																																																																																																																																																																																																																																																																																																																																																																																																																																																																																																																																																																																																																																																																																																																																																																																																																																																																																																																																																																																																																																																																																																																																																																																																																																																																																																																																																																																																																																																																																																																																																																																																																																																																																																																																																																																																																																																																																																																																																																																																																																																																																																																																																																																																																																																																																																																																																																																																																																																																																																																																																																																																																																																																																																																																																																																																																																																																																																																																																																																																																																																																																																																																																																																																																																																																																																																																																																																																																																																																																																																																																																																																																																																																																																																																																																																																																																																																																																																																																																																																																																																																																																																																																																																																																																																																																																																																																																																																																																																																																																																																																																																																																																																																																																																																																																																																																																																																																																																																																																																																																																																																																																																																																																																																																																																																																																																																																																																																																																																																																																																																																																																																																																																																																																																																																																																																																																																																																																																																																																																																																																																																																																																																																																																																																																																																																																																																																																																																																																																																																																																																																																																																																																																																																																																																																																																																																																																																																																																																																																																																																																																																																																																																																																																																																																																																																																																																																																																																																																																																																																																																																																																																																																																																																																																																																																																																																																																																																																																																																																																																																																																																																																																																																																																																																																																																																																																																																																																																																																																																																																																																																																																																																																																																																																																																																																																																																																																																																																																																																																																																																																																																																																																																																																																																																																																																																																																																																																																																																																																																																																																																																																																																																																																																																																																																																																																																																																																																																																																																																																																																																																																																																																																																																																																																																																																																																																																																																																																																																																																																																																																																																																																																																																																																																																																																																																																																																																																																																																																																																																																																																																																																																																																																																																																																																																																																																																																																																																																																																																																																																																																																																																																																																																																																																																																																																																																																																																																																																																																																																																																																																																																																																																																																																																																																																																																																																																																																																																																																																																																																																																																																																																																																																																																																																																																																																																																																																																																																																																																																																																																																																																																																																																																																																																																																																																																																																																																																																																																																																																																																																																																																																																																																																																																																																																																																																																																																																																																																																																																																																																																																																																																																																																																																																																																																																																																																																																																																																																																																																																																																																																																																																																																																																																																																																						
																																																																																																																																																																																																																																																																																																																																																																																																																																																																																																																																																																																																																																																																																																																																																																																																																																																																																																																																																																																																																																																																																																																																																																																																																																																																																																																																																																																																																																																																																																																																																																																																																																																																																																																																																																																																																																																																																																																																																																																																																																																																																																																																																																																																																																																																																																																																																																																																																																																																																																																																																																																																																																																																																																																																																																																																																																																																																																																																																																																																																																																																																																																																																																																																																																																																																																																																																																																																																																																																																																																																																																																																																																																																																																																																																																																																																																																																																																																																																																																																																																																																																																																																																																																																																																																																																																																																																																																																																																																																																																																																																																																																																																																																																																																																																																																																																																																																																																																																																																																																																																																																																																																																																																																																																																																																																																																																																																																																																																																																																																																																																																																																																																																																																																																																																																																																																																																																																																																																																																																																																																																																																																																																																																																																																																																																																																																																																																																																																																																																																																																																																																																																																																																																																																																																																																																																																																																																																																																																																																																																																																																																																																																																																																																																																																																																																																																																																																																																																																																																																																																																																																																																																																																																																																																																																																																																																																																																																																																																																																																																																																																																																																																																																																																																																																																																																																																																																																																																																																																																																																																																																																																																																																																																																																																																																																																																																																																																																																																																																																																																																																																																																																																																																																																																																																																																																																																																																																																																																																																																																																																																																																																																																																																																																																																																																																																																																																																																																																																																																																																																																																																																																																																																																																																																																																																																																																																																																																																																																																																																																																																																																																																																																																																																																																																																																																																																																																																																																																																																																																																																																																																																																																																																																																																																																																																																																																																																																																																																																																																																																																																																																																																																																																																																																																																																																																																																																																																																																																																																																																																																																																																																																																																																																																																																																																																																																																																																																																																																																																																																																																																																																																																																																																																																																																																																																																																																																																																																																																																																																																																																																																																																																																																																																																																																																																																																																																																																																																																																																																																																																																																																																																																																																																																																																																																																																																																																																																																																																																																																																																																																																																																																																																																																																																																																																																																																																																																																																																																																																																																																																																																																																																																																																																																																																																																																																																																																																																																																																																																																																																																																																																																																																																																																																																																																																																																																																																																																																																																																																																																																																																																																																																																																																																																																																																																																																																																																																																																																																																																																																																																																																																																																																																																																																																																																																																																																																																																																																																																																																																																						
																																																																																																																																																																																																																																																																																																																																																																																																																																																																																																																																																																																																																																																																																																																																																																																																																																																																																																																																																																																																																																																																																																																																																																																																																																																																																																																																																																																																																																																																																																																																																																																																																																																																																																																																																																																																																																																																																																																																																																																																																																																																																																																																																																																																																																																																																																																																																																																																																																																																																																																																																																																																																																																																																																																																																																																																																																																																																																																																																																																																																																																																																																																																																																																																																																																																																																																																																																																																																																																																																																																																																																																																																																																																																																																																																																																																																																																																																																																																																																																																																																																																																																																																																																																																																																																																																																																																																																																																																																																																																																																																																																																																																																																																																																																																																																																																																																																																																																																																																																																																																																																																																																																																																																																																																																																																																																																																																																																																																																																																																																																																																																																																																																																																																																																																																																																																																																																																																																																																																																																																																																																																																																																																																																																																																																																																																																																																																																																																																																																																																																																																																																																																																																																																																																																																																																																																																																																																																																																																																																																																																																																																																																																																																																																																																																																																																																																																																																																																																																																																																																																																																																																																																																																																																																																																																																																																																																																																																																																																																																																																																																																																																																																																																																																																																																																																																																																																																																																																																																																																																																																																																																																																																																																																																																																																																																																																																																																																																																																																																																																																																																																																																																																																																																																																																																																																																																																																																																																																																																																																																																																																																																																																																																																																																																																																																																																																																																																																																																																																																																																																																																																																																																																																																																																																																																																																																																																																																																																																																																																																																																																																																																																																																																																																																																																																																																																																																																																																																																																																																																																																																																																																																																																																																																																																																																																																																																																																																																																																																																																																																																																																																																																																																																																																																																																																																																																																																																																																																																																																																																																																																																																																																																																																																																																																																																																																																																																																																																																																																																																																																																																																																																																																																																																																																																																																																																																																																																																																																																																																																																																																																																																																																																																																																																																																																																																																																																																																																																																																																																																																																																																																																																																																																																																																																																																																																																																																																																																																																																																																																																																																																																																																																																																																																																																																																																																																																																																																																																																																																																																																																																																																																																																																																																																																																																																																																																																																																																																																																																																																																																																																																																																																																																																																																																																																																																																																																																																																																																																																																																																																																																																																																																																																																																																																																																																																																																																																																																																																																																																																																																																																																																																																																																																																																																																																																																																																																																																																																																																																																																																						
																																																																																																																																																																																																																																																																																																																																																																																																																																																																																																																																																																																																																																																																																																																																																																																																																																																																																																																																																																																																																																																																																																																																																																																																																																																																																																																																																																																																																																																																																																																																																																																																																																																																																																																																																																																																																																																																																																																																																																																																																																																																																																																																																																																																																																																																																																																																																																																																																																																																																																																																																																																																																																																																																																																																																																																																																																																																																																																																																																																																																																																																																																																																																																																																																																																																																																																																																																																																																																																																																																																																																																																																																																																																																																																																																																																																																																																																																																																																																																																																																																																																																																																																																																																																																																																																																																																																																																																																																																																																																																																																																																																																																																																																																																																																																																																																																																																																																																																																																																																																																																																																																																																																																																																																																																																																																																																																																																																																																																																																																																																																																																																																																																																																																																																																																																																																																																																																																																																																																																																																																																																																																																																																																																																																																																																																																																																																																																																																																																																																																																																																																																																																																																																																																																																																																																																																																																																																																																																																																																																																																																																																																																																																																																																																																																																																																																																																																																																																																																																																																																																																																																																																																																																																																																																																																																																																																																																																																																																																																																																																																																																																																																																																																																																																																																																																																																																																																																																																																																																																																																																																																																																																																																																																																																																																																																																																																																																																																																																																																																																																																																																																																																																																																																																																																																																																																																																																																																																																																																																																																																																																																																																																																																																																																																																																																																																																																																																																																																																																																																																																																																																																																																																																																																																																																																																																																																																																																																																																																																																																																																																																																																																																																																																																																																																																																																																																																																																																																																																																																																																																																																																																																																																																																																																																																																																																																																																																																																																																																																																																																																																																																																																																																																																																																																																																																																																																																																																																																																																																																																																																																																																																																																																																																																																																																																																																																																																																																																																																																																																																																																																																																																																																																																																																																																																																																																																																																																																																																																																																																																																																																																																																																																																																																																																																																																																																																																																																																																																																																																																																																																																																																																																																																																																																																																																																																																																																																																																																																																																																																																																																																																																																																																																																																																																																																																																																																																																																																																																																																																																																																																																																																																																																																																																																																																																																																																																																																																																																																																																																																																																																																																																																																																																																																																																																																																																																																																																																																																																																																																																																																																																																																																																																																																																																																																																																																																																																																																																																																																																																																																																																																																																																																																																																																																																																																																																																																																																																																																																																																																																						
																																																																																																																																																																																																																																																																																																																																																																																																																																																																																																																																																																																																																																																																																																																																																																																																																																																																																																																																																																																																																																																																																																																																																																																																																																																																																																																																																																																																																																																																																																																																																																																																																																																																																																																																																																																																																																																																																																																																																																																																																																																																																																																																																																																																																																																																																																																																																																																																																																																																																																																																																																																																																																																																																																																																																																																																																																																																																																																																																																																																																																																																																																																																																																																																																																																																																																																																																																																																																																																																																																																																																																																																																																																																																																																																																																																																																																																																																																																																																																																																																																																																																																																																																																																																																																																																																																																																																																																																																																																																																																																																																																																																																																																																																																																																																																																																																																																																																																																																																																																																																																																																																																																																																																																																																																																																																																																																																																																																																																																																																																																																																																																																																																																																																																																																																																																																																																																																																																																																																																																																																																																																																																																																																																																																																																																																																																																																																																																																																																																																																																																																																																																																																																																																																																																																																																																																																																																																																																																																																																																																																																																																																																																																																																																																																																																																																																																																																																																																																																																																																																																																																																																																																																																																																																																																																																																																																																																																																																																																																																																																																																																																																																																																																																																																																																																																																																																																																																																																																																																																																																																																																																																																																																																																																																																																																																																																																																																																																																																																																																																																																																																																																																																																																																																																																																																																																																																																																																																																																																																																																																																																																																																																																																																																																																																																																																																																																																																																																																																																																																																																																																																																																																																																																																																																																																																																																																																																																																																																																																																																																																																																																																																																																																																																																																																																																																																																																																																																																																																																																																																																																																																																																																																																																																																																																																																																																																																																																																																																																																																																																																																																																																																																																																																																																																																																																																																																																																																																																																																																																																																																																																																																																																																																																																																																																																																																																																																																																																																																																																																																																																																																																																																																																																																																																																																																																																																																																																																																																																																																																																																																																																																																																																																																																																																																																																																																																																																																																																																																																																																																																																																																																																																																																																																																																																																																																																																																																																																																																																																																																																																																																																																																																																																																																																																																																																																																																																																																																																																																																																																																																																																																																																																																																																																																																																																																																																																																																																																																																																																																																																																																																																																																																																																																																																																																																																																																																																																																																																																																																																																																																																																																																																																																																																																																																																																																																																																																																																																																																																																																																																																																																																																																																																																																																																																																																																																																																																																																																																																																																																																						
																																																																																																																																																																																																																																																																																																																																																																																																																																																																																																																																																																																																																																																																																																																																																																																																																																																																																																																																																																																																																																																																																																																																																																																																																																																																																																																																																																																																																																																																																																																																																																																																																																																																																																																																																																																																																																																																																																																																																																																																																																																																																																																																																																																																																																																																																																																																																																																																																																																																																																																																																																																																																																																																																																																																																																																																																																																																																																																																																																																																																																																																																																																																																																																																																																																																																																																																																																																																																																																																																																																																																																																																																																																																																																																																																																																																																																																																																																																																																																																																																																																																																																																																																																																																																																																																																																																																																																																																																																																																																																																																																																																																																																																																																																																																																																																																																																																																																																																																																																																																																																																																																																																																																																																																																																																																																																																																																																																																																																																																																																																																																																																																																																																																																																																																																																																																																																																																																																																																																																																																																																																																																																																																																																																																																																																																																																																																																																																																																																																																																																																																																																																																																																																																																																																																																																																																																																																																																																																																																																																																																																																																																																																																																																																																																																																																																																																																																																																																																																																																																																																																																																																																																																																																																																																																																																																																																																																																																																																																																																																																																																																																																																																																																																																																																																																																																																																																																																																																																																																																																																																																																																																																																																																																																																																																																																																																																																																																																																																																																																																																																																																																																																																																																																																																																																																																																																																																																																																																																																																																																																																																																																																																																																																																																																																																																																																																																																																																																																																																																																																																																																																																																																																																																																																																																																																																																																																																																																																																																																																																																																																																																																																																																																																																																																																																																																																																																																																																																																																																																																																																																																																																																																																																																																																																																																																																																																																																																																																																																																																																																																																																																																																																																																																																																																																																																																																																																																																																																																																																																																																																																																																																																																																																																																																																																																																																																																																																																																																																																																																																																																																																																																																																																																																																																																																																																																																																																																																																																																																																																																																																																																																																																																																																																																																																																																																																																																																																																																																																																																																																																																																																																																																																																																																																																																																																																																																																																																																																																																																																																																																																																																																																																																																																																																																																																																																																																																																																																																																																																																																																																																																																																																																																																																																																																																																																																																																																																																																																																																																																																																																																																																																																																																																																																																																																																																																																																																																																																																																																																																																																																																																																																																																																																																																																																																																																																																																																																																																																																																																																																																																																																																																																																																																																																																																																																																																																																																																																																																																																																																																						
																																																																																																																																																																																																																																																																																																																																																																																																																																																																																																																																																																																																																																																																																																																																																																																																																																																																																																																																																																																																																																																																																																																																																																																																																																																																																																																																																																																																																																																																																																																																																																																																																																																																																																																																																																																																																																																																																																																																																																																																																																																																																																																																																																																																																																																																																																																																																																																																																																																																																																																																																																																																																																																																																																																																																																																																																																																																																																																																																																																																																																																																																																																																																																																																																																																																																																																																																																																																																																																																																																																																																																																																																																																																																																																																																																																																																																																																																																																																																																																																																																																																																																																																																																																																																																																																																																																																																																																																																																																																																																																																																																																																																																																																																																																																																																																																																																																																																																																																																																																																																																																																																																																																																																																																																																																																																																																																																																																																																																																																																																																																																																																																																																																																																																																																																																																																																																																																																																																																																																																																																																																																																																																																																																																																																																																																																																																																																																																																																																																																																																																																																																																																																																																																																																																																																																																																																																																																																																																																																																																																																																																																																																																																																																																																																																																																																																																																																																																																																																																																																																																																																																																																																																																																																																																																																																																																																																																																																																																																																																																																																																																																																																																																																																																																																																																																																																																																																																																																																																																																																																																																																																																																																																																																																																																																																																																																																																																																																																																																																																																																																																																																																																																																																																																																																																																																																																																																																																																																																																																																																																																																																																																																																																																																																																																																																																																																																																																																																																																																																																																																																																																																																																																																																																																																																																																																																																																																																																																																																																																																																																																																																																																																																																																																																																																																																																																																																																																																																																																																																																																																																																																																																																																																																																																																																																																																																																																																																																																																																																																																																																																																																																																																																																																																																																																																																																																																																																																																																																																																																																																																																																																																																																																																																																																																																																																																																																																																																																																																																																																																																																																																																																																																																																																																																																																																																																																																																																																																																																																																																																																																																																																																																																																																																																																																																																																																																																																																																																																																																																																																																																																																																																																																																																																																																																																																																																																																																																																																																																																																																																																																																																																																																																																																																																																																																																																																																																																																																																																																																																																																																																																																																																																																																																																																																																																																																																																																																																																																																																																																																																																																																																																																																																																																																																																																																																																																																																																																																																																																																																																																																																																																																																																																																																																																																																																																																																																																																																																																																																																																																																																																																																																																																																																																																																																																																																																																																																																																																																																																																																																						
```
